# Phylodynamic analysis of SARS-CoV-2 spread in Rio de Janeiro, Brazil, highlights how metropolitan areas act as dispersal hubs for new variants

**DOI:** 10.1101/2022.01.17.22269136

**Authors:** Alessandra P Lamarca, Luiz G P de Almeida, Ronaldo da Silva Francisco Junior, Liliane Cavalcante, Otávio Brustolini, Alexandra L Gerber, Ana Paula de C Guimarães, Thiago Henrique de Oliveira, Érica Ramos dos Santos Nascimento, Cintia Policarpo, Isabelle Vasconcellos de Souza, Erika Martins de Carvalho, Mario Sergio Ribeiro, Silvia Carvalho, Flávio Dias da Silva, Marcio Henrique de Oliveira Garcia, Leandro Magalhães de Souza, Cristiane Gomes Da Silva, Caio Luiz Pereira Ribeiro, Andréa Cony Cavalcanti, Claudia Maria Braga de Mello, Amilcar Tanuri, Ana Tereza R Vasconcelos

## Abstract

During the first semester of 2021, all of Brazil has suffered an intense wave of COVID-19 associated with the Gamma variant. In July, the first cases of Delta variant were detected in the state of Rio de Janeiro. In this work, we have employed phylodynamic methods to analyze more than 1,600 genomic sequences of Delta variant collected until September in Rio de Janeiro to reconstruct how this variant has surpassed Gamma and dispersed throughout the state. After the introduction of Delta, it has initially spread mostly in the homonymous city of Rio de Janeiro, the most populous of the state. In a second stage, dispersal occurred to mid- and long-range cities, which acted as new close-range hubs for spread. We observed that the substitution of Gamma by Delta was possibly caused by its higher viral load, a proxy for transmissibility. This variant turnover prompted a new surge in cases, but with lower lethality than was observed during the peak caused by Gamma. We reason that high vaccination rates in the state of Rio de Janeiro were possibly what prevented a higher number of deaths.

**Impact statement:** Understanding how SARS-CoV-2 spreads is vital to propose efficient containment strategies, especially when under the perspective of new variants emerging in the next year. Still, models of SARS-CoV-2 dispersal are still largely based in large cities from high-income countries, resulting in an incomplete view of the possible scenarios consequent of a new variant introduction. The work improves this discussion by reconstructing the spatio-temporal dispersal of Delta variant since its introduction in Rio de Janeiro, a densely populated region in South America. We also analyzed the epidemiological outcome of this spread, with a decrease in lethality rate uncommon to the observed in other countries.

**Data summary:** Four supplementary figures, one supplementary table and one supplementary file are available with the online version of this article. Raw short reads of the newly sequenced genomes are available at SRA-NCBI database (https://www.ncbi.nlm.nih.gov/sra) under the BioProject PRJNA774631 and the assembled genomes are deposited at GISAID database (https://www.gisaid.org/) under the accession numbers listed in Table S1. Other genomic sequences used in the analyses are listed in Table S2. Epidemiological data for the state of Rio de Janeiro was obtained from https://www.saude.rj.gov.br/informacao-sus/dados-sus/2020/11/covid-19.

## Supplementary material for "Phylodynamic analysis of SARS-CoV-2 spread in Rio de Janeiro, Brazil, highlights how metropolitan areas act as dispersal hubs for new variants": File S1

```
(hCoV-19/Wuhan/WH01/2019|EPI_ISL_406798|2019-12-26:0.0006680952,(((((((((((((((((((((((((((((((((((((((((((((((((((((((((((((((((((((((((((((((((((((LNN05615/Brazil/RJ-SAO_FIDELIS/2021|2021-09-03:0.0000009904,((((LNN05712/Brazil/RJ-CARDOSO_MOREIRA/2021|2021-09-08:0.0000009904,LNN05713/Brazil/RJ-CARDOSO_MOREIRA/2021|2021-09-08:0.0000349817)99:0.0000009904,LNN05276/Brazil/RJ-MANGARATIBA/2021|2021-08-27:0.0000009904)90:0.0000009904,LNN05730/Brazil/RJ-SAO_FIDELIS/2021|2021-09-10:0.0000009904)90:0.0000009904,LNN05348/Brazil/RJ-MANGARATIBA/2021|2021-08-30:0.0000009904)98:0.0000009904)100:0.0000347807,(LNN05625/Brazil/RJ-GUAPIMIRIM/2021|2021-09-02:0.0001048159,LNN05270/Brazil/RJ-VALENCA/2021|2021-08-27:0.0001051175)100:0.0000009904)93:0.0000347790,(((LNN05622/Brazil/RJ-SAPUCAIA/2021|2021-09-03:0.0000700713,LNN05732/Brazil/RJ-SUMIDOURO/2021|2021-09-09:0.0000009904)100:0.0001047964,(hCoV-19/Brazil/RJ-LNN04009/2021|EPI_ISL_3014444|2021-06-29:0.0000009904,hCoV-19/Brazil/RJ-LNN05014/2021|EPI_ISL_3921430|2021-08-07:0.0001050323)10:0.0000009904)10:0.0000009904,((LNN05754/Brazil/RJ-MENDES/2021|2021-09-08:0.0001065561,LNN05784/Brazil/RJ-BELFORD_ROXO/2021|2021-09-04:0.0001419002)11:0.0000009904,hCoV-19/Brazil/RJ-LNN03986/2021|EPI_ISL_3014438|2021-06-29:0.0000348775)10:0.0000009904)9:0.0000009904)9:0.0000009904,(((((((((LNN05507/Brazil/RJ-RESENDE/2021|2021-09-06:0.0001046365,LNN05707/Brazil/RJ-PORTO_REAL/2021|2021-08-31:0.0001045977)11:0.0000009904,((LNN05630/Brazil/RJ-PORTO_REAL/2021|2021-09-02:0.0000347687,LNN05156/Brazil/RJ-PORTO_REAL/2021|2021-08-23:0.0000009904)11:0.0000009904,((((LNN05134/Brazil/RJ-RESENDE/2021|2021-08-20:0.0000349213,LNN05202/Brazil/RJ-ITATIAIA/2021|2021-08-20:0.0000009904)13:0.0000009904,LNN05203/Brazil/RJ-ITATIAIA/2021|2021-08-23:0.0000009904)11:0.0000009904,(hCoV-19/Brazil/RJ-LNN03616/2021|EPI_ISL_3245314|2021-07-14:0.0000009904,hCoV-19/Brazil/RJ-LNN04570/2021|EPI_ISL_3614908|2021-07-29:0.0000009904)16:0.0000009904)9:0.0000009904,((LNN05242/Brazil/RJ-VOLTA_REDONDA/2021|2021-08-20:0.0001050617,hCoV-19/Brazil/RJ-LNN04939/2021|EPI_ISL_3921312|2021-08-09:0.0000348101)20:0.0000009904,(LNN05321/Brazil/RJ-TRES_RIOS/2021|2021-08-26:0.0000697469,hCoV-19/Brazil/RJ-LNN04975/2021|EPI_ISL_3921378|2021-08-13:0.0000348470)100:0.0000347650)11:0.0000009904)8:0.0000009904)11:0.0000009904)100:0.0000347588,(((((((LNN05165/Brazil/RJ-MENDES/2021|2021-08-24:0.0000009904,hCoV-19/Brazil/RJ-LNN05004/2021|EPI_ISL_3921422|2021-08-07:0.0000347660)90:0.0000009904,hCoV-19/Brazil/RJ-LNN04959/2021|EPI_ISL_3921337|2021-08-13:0.0000697537)93:0.0000347643,hCoV-19/Brazil/RJ-FIOCRUZ-51831/2021|EPI_ISL_4632892|2021-09-19:0.0002106265)17:0.0000009904,(hCoV-19/Brazil/RJ-LNN03543/2021|EPI_ISL_3245243|2021-07-14:0.0000697451,hCoV-19/Brazil/RJ-FIOCRUZ-46435/2021|EPI_ISL_4170369|2021-08-23:0.0000697619)14:0.0000009904)8:0.0000009904,(((LNN05391/Brazil/RJ-NOVA_IGUACU/2021|2021-08-20:0.0000701351,((hCoV-19/Brazil/RJ-FIOCRUZ-42910/2021|EPI_ISL_3540011|2021-07-26:0.0000697435,hCoV-19/New_Zealand/21MV0591/2021|EPI_ISL_3164077|2021-07-12:0.0000009904)100:0.0000347605,hCoV-19/Brazil/RJ-FIOCRUZ-42920/2021|EPI_ISL_4728720|2021-07-29:0.0002499479)11:0.0000009904)10:0.0000009904,(((LNN05476/Brazil/RJ-RIO_DE_JANEIRO/2021|2021-08-24:0.0000348842,hCoV-19/Brazil/RJ-FIOCRUZ-47965/2021|EPI_ISL_4237217|2021-08-30:0.0000009904)100:0.0001046291,hCoV-19/Brazil/RJ-FIOCRUZ-46092/2021|EPI_ISL_4080778|2021-08-09:0.0000349574)19:0.0000009904,hCoV-19/Brazil/RJ-FIOCRUZ-46242/2021|EPI_ISL_4170347|2021-08-23:0.0000009904)11:0.0000009904)9:0.0000009904,(hCoV-19/Brazil/RJ-LNN03501/2021|EPI_ISL_3245202|2021-06-30:0.0000000000,hCoV-19/Brazil/RJ-LNN03637/2021|EPI_ISL_3245334|2021-07-13:0.0000000000):0.0000009904)10:0.0000009904)9:0.0000009904,hCoV-19/Brazil/RJ-LNN03589/2021|EPI_ISL_3245288|2021-07-14:0.0000009904)11:0.0000009904,hCoV-19/Brazil/RJ-LNN03588/2021|EPI_ISL_3245287|2021-07-14:0.0000347613)11:0.0000347606)11:0.0000009904,((((LNN05750/Brazil/RJ-PARACAMBI/2021|2021-09-09:0.0000009904,hCoV-19/Brazil/RJ-FIOCRUZ-44878/2021|EPI_ISL_3832384|2021-08-16:0.0000009904)72:0.0000009904,((LNN05751/Brazil/RJ-PARACAMBI/2021|2021-09-09:0.0000009904,(LNN05485/Brazil/RJ-RIO_DE_JANEIRO/2021|2021-08-23:0.0001070478,LNN05295/Brazil/RJ-SAO_PEDRO_DA_ALDEIA/2021|2021-08-26:0.0000009904)53:0.0000009904)53:0.0000009904,LNN05487/Brazil/RJ-RIO_DE_JANEIRO/2021|2021-08-23:0.0000009904)52:0.0000009904)54:0.0000009904,hCoV-19/Brazil/RJ-FIOCRUZ-49410/2021|EPI_ISL_4257248|2021-09-04:0.0000697395)47:0.0000347566,(LNN05767/Brazil/RJ-DUQUE_DE_CAXIAS/2021|2021-09-07:0.0000348571,LNN05864/Brazil/RJ-RIO_DE_JANEIRO/2021|2021-09-09:0.0000701863)100:0.0000701754)11:0.0000009904)8:0.0000009904,((((((((LNN05616/Brazil/RJ-SAO_FIDELIS/2021|2021-09-03:0.0000697437,(LNN05404/Brazil/RJ-NILOPOLIS/2021|2021-08-20:0.0001403170,(hCoV-19/Brazil/RJ-LNN04816/2021|EPI_ISL_3921123|2021-08-06:0.0000009904,hCoV-19/Brazil/RJ-LNN04819/2021|EPI_ISL_3921132|2021-08-07:0.0000009904)100:0.0000347611)12:0.0000009904)12:0.0000009904,hCoV-19/Brazil/RJ-LNN04182/2021|EPI_ISL_3245359|2021-07-14:0.0000009904)9:0.0000009904,((((LNN05757/Brazil/RJ-ENGENHEIRO_PAULO_DE_FRONTIN/2021|2021-09-08:0.0001414153,hCoV-19/Brazil/RJ-LNN04996/2021|EPI_ISL_3921414|2021-08-07:0.0000349085)24:0.0000009904,hCoV-19/Brazil/RJ-LNN04953/2021|EPI_ISL_3921326|2021-08-09:0.0001051166)10:0.0000009904,LNN05387/Brazil/RJ-BELFORD_ROXO/2021|2021-08-22:0.0000009904)20:0.0000009904,(LNN50013/Brazil/RJ-ITAPERUNA/2021|2021-08-19:0.0000009904,(LNN50018/Brazil/RJ-ITAPERUNA/2021|2021-08-24:0.0000009904,hCoV-19/Brazil/RJ-FIOCRUZ-51287/2021|EPI_ISL_4513383|2021-09-13:0.0000009904)100:0.0000348433)100:0.0001403199)11:0.0000009904)11:0.0000009904,(hCoV-19/Brazil/RJ-LNN04609/2021|EPI_ISL_3614937|2021-07-23:0.0000009904,hCoV-19/Brazil/RJ-LNN04611/2021|EPI_ISL_3614939|2021-07-23:0.0000350503)100:0.0000347612)13:0.0000009904,hCoV-19/Brazil/RJ-LNN04610/2021|EPI_ISL_3614938|2021-07-23:0.0000697497)100:0.0000347587,(LNN05731/Brazil/RJ-MACAE/2021|2021-09-10:0.0001762402,hCoV-19/Brazil/RJ-FIOCRUZ-47178/2021|EPI_ISL_4237230|2021-08-26:0.0000009904)63:0.0000347584)11:0.0000009904,((LNN05809/Brazil/RJ-MAGE/2021|2021-09-08:0.0000349739,LNN05810/Brazil/RJ-MAGE/2021|2021-09-08:0.0000009904)100:0.0000009904,hCoV-19/Brazil/RJ-FIOCRUZ-44909/2021|EPI_ISL_3832386|2021-08-16:0.0000009904)100:0.0000347590)10:0.0000009904,((((LNN05160/Brazil/RJ-BOM_JARDIM/2021|2021-08-23:0.0000009904,(LNN05258/Brazil/RJ-DUAS_BARRAS/2021|2021-08-20:0.0000009904,LNN05259/Brazil/RJ-DUAS_BARRAS/2021|2021-08-22:0.0000009904)98:0.0000009904)99:0.0000009904,hCoV-19/Brazil/RJ-LNN04902/2021|EPI_ISL_3921258|2021-08-12:0.0000009904)100:0.0000347593,(LNN05161/Brazil/RJ-BOM_JARDIM/2021|2021-08-23:0.0000009904,(hCoV-19/Brazil/RJ-LNN04474/2021|EPI_ISL_3614857|2021-07-26:0.0000702048,(hCoV-19/Brazil/RJ-LNN04661/2021|EPI_ISL_3615020|2021-07-26:0.0000009904,hCoV-19/Brazil/RJ-LNN04663/2021|EPI_ISL_3615022|2021-06-24:0.0000009904)100:0.0000348798)100:0.0000348317)10:0.0000009904)10:0.0000009904,(hCoV-19/Brazil/RJ-LNN04595/2021|EPI_ISL_3614924|2021-07-25:0.0000349713,hCoV-19/Brazil/RJ-FIOCRUZ-48321/2021|EPI_ISL_4237201|2021-07-19:0.0000347593)11:0.0000009904)8:0.0000009904)9:0.0000009904)9:0.0000009904,(((((((((((LNN05532/Brazil/RJ-ANGRA_DOS_REIS/2021|2021-09-06:0.0000009904,LNN05641/Brazil/RJ-ANGRA_DOS_REIS/2021|2021-09-02:0.0000009904)100:0.0000009904,LNN05570/Brazil/RJ-ANGRA_DOS_REIS/2021|2021-09-03:0.0000009904)100:0.0000697555,hCoV-19/Brazil/RJ-LNN04824/2021|EPI_ISL_3921147|2021-08-12:0.0000350456)100:0.0000347575,LNN05635/Brazil/RJ-PARATY/2021|2021-09-02:0.0001043570)100:0.0000009904,hCoV-19/Brazil/RJ-LNN04822/2021|EPI_ISL_3921141|2021-08-12:0.0000009904)100:0.0000347564,(LNN05583/Brazil/RJ-VASSOURAS/2021|2021-09-02:0.0000009904,LNN05584/Brazil/RJ-VASSOURAS/2021|2021-09-02:0.0000009904)100:0.0001408636)18:0.0000009904,(((LNN05606/Brazil/RJ-QUISSAMA/2021|2021-09-04:0.0000009904,hCoV-19/Brazil/RJ-LNN05042/2021|EPI_ISL_3921455|2021-08-09:0.0000009904)100:0.0000009904,hCoV-19/Brazil/RJ-LNN05051/2021|EPI_ISL_3921463|2021-08-07:0.0000009904)100:0.0000697328,(((((LNN05143/Brazil/RJ-CACHOEIRAS_DE_MACACU/2021|2021-08-23:0.0000701845,hCoV-19/Brazil/RJ-LNN05088/2021|EPI_ISL_3921495|2021-08-09:0.0000349759)66:0.0000009904,hCoV-19/Brazil/RJ-LNN05069/2021|EPI_ISL_3921476|2021-08-09:0.0000009904)73:0.0000009904,hCoV-19/Brazil/RJ-LNN05089/2021|EPI_ISL_3921496|2021-08-09:0.0000009904)66:0.0000009904,LNN05463/Brazil/RJ-RIO_DE_JANEIRO/2021|2021-08-20:0.0000348329)88:0.0000009904,(LNN05460/Brazil/RJ-RIO_DE_JANEIRO/2021|2021-08-20:0.0000009904,hCoV-19/Brazil/RJ-LNN05066/2021|EPI_ISL_3921473|2021-08-09:0.0000009904)90:0.0000009904)99:0.0000347576)22:0.0000009904)10:0.0000009904,(((LNN05676/Brazil/RJ-SAO_FIDELIS/2021|2021-09-02:0.0001788362,(LNN05151/Brazil/RJ-CAMBUCI/2021|2021-08-23:0.0000009904,LNN05351/Brazil/RJ-CAMBUCI/2021|2021-08-26:0.0000009904)100:0.0001409217)56:0.0000009904,hCoV-19/Brazil/RJ-LNN04176/2021|EPI_ISL_3245354|2021-07-13:0.0000348362)20:0.0000009904,hCoV-19/Brazil/RJ-LNN05064/2021|EPI_ISL_3921471|2021-08-09:0.0000009904)8:0.0000009904)30:0.0000009904,LNN50014/Brazil/RJ-NOVA_FRIBURGO/2021|2021-08-19:0.0000349551)65:0.0000347575,((LNN05812/Brazil/RJ-SEROPEDICA/2021|2021-09-03:0.0000698685,(LNN05890/Brazil/RJ-RIO_DE_JANEIRO/2021|2021-09-08:0.0001050939,LNN05482/Brazil/RJ-RIO_DE_JANEIRO/2021|2021-08-22:0.0000701666)87:0.0000009904)87:0.0000009904,hCoV-19/Brazil/RJ-FIOCRUZ-46609/2021|EPI_ISL_4237237|2021-08-24:0.0000009904)88:0.0000347595)11:0.0000009904,(((LNN05680/Brazil/RJ-BOM_JARDIM/2021|2021-09-01:0.0000348370,LNN05192/Brazil/SP-BANANAL/2021|2021-08-23:0.0000009904)100:0.0000348370,hCoV-19/Brazil/RJ-LNN04858/2021|EPI_ISL_3921181|2021-08-12:0.0000350377)100:0.0000347586,(((LNN05148/Brazil/RJ-ITAOCARA/2021|2021-08-23:0.0000009904,hCoV-19/Brazil/RJ-LNN04760/2021|EPI_ISL_3920961|2021-08-09:0.0000701912)98:0.0000009904,hCoV-19/Brazil/RJ-LNN04761/2021|EPI_ISL_3920964|2021-08-09:0.0000009904)97:0.0000009904,hCoV-19/Brazil/RJ-LNN04944/2021|EPI_ISL_3921317|2021-08-10:0.0000009904)89:0.0000009904)100:0.0000347573)11:0.0000009904)9:0.0000009904,(((((LNN05519/Brazil/RJ-PATY_DO_ALFERES/2021|2021-09-06:0.0000009904,LNN05520/Brazil/RJ-PATY_DO_ALFERES/2021|2021-09-06:0.0000009904)100:0.0000697397,(((LNN05227/Brazil/RJ-QUATIS/2021|2021-08-23:0.0000704392,hCoV-19/Brazil/RJ-LNN04950/2021|EPI_ISL_3921323|2021-08-09:0.0000009904)100:0.0000009904,hCoV-19/Brazil/RJ-LNN04951/2021|EPI_ISL_3921324|2021-08-09:0.0000347588)100:0.0000697471,hCoV-19/Brazil/RJ-LNN04497/2021|EPI_ISL_3615146|2021-07-27:0.0000009904)100:0.0001043759)10:0.0000009904,((((((((((LNN05816/Brazil/RJ-SEROPEDICA/2021|2021-09-07:0.0001409104,LNN05133/Brazil/RJ-COMENDADOR_LEVY_GASPARIAN/2021|2021-08-14:0.0000009904)100:0.0000009904,LNN05371/Brazil/RJ-DUQUE_DE_CAXIAS/2021|2021-08-25:0.0000347837)100:0.0000347603,hCoV-19/Brazil/RJ-LNN04293/2021|EPI_ISL_3245442|2021-07-14:0.0001049296)10:0.0000009904,(((LNN05382/Brazil/RJ-RIO_DE_JANEIRO/2021|2021-08-23:0.0000710001,hCoV-19/Brazil/RJ-FIOCRUZ-50860/2021|EPI_ISL_4543232|2021-09-15:0.0000009904)96:0.0000009904,hCoV-19/Brazil/RJ-FIOCRUZ-48981/2021|EPI_ISL_4257229|2021-09-02:0.0001046516)97:0.0000009904,hCoV-19/Brazil/RJ-LNN04285/2021|EPI_ISL_3245434|2021-07-12:0.0000009904)97:0.0000347590)10:0.0000009904,(hCoV-19/Brazil/RJ-LNN03605/2021|EPI_ISL_3245303|2021-07-15:0.0000697435,hCoV-19/Brazil/RJ-LNN04623/2021|EPI_ISL_3614946|2021-07-26:0.0000348975)11:0.0000009904)9:0.0000009904,(LNN05475/Brazil/RJ-RIO_DE_JANEIRO/2021|2021-08-25:0.0001062545,(hCoV-19/Brazil/RJ-FIOCRUZ-42915/2021|EPI_ISL_3540016|2021-07-28:0.0000699080,(hCoV-19/Brazil/RJ-FIOCRUZ-39297/2021|EPI_ISL_3801846|2021-07-15:0.0000009904,hCoV-19/Brazil/RJ-FIOCRUZ-34474/2021|EPI_ISL_3801881|2021-06-28:0.0000009904)100:0.0000009904)69:0.0000347615)10:0.0000009904)8:0.0000009904,hCoV-19/Brazil/RJ-LNN04212/2021|EPI_ISL_3245378|2021-07-13:0.0000009904)9:0.0000009904,hCoV-19/Brazil/RJ-LNN04284/2021|EPI_ISL_3245433|2021-07-12:0.0000009904)9:0.0000009904,(hCoV-19/Brazil/RJ-LNN04847/2021|EPI_ISL_3921170|2021-08-12:0.0000698592,(hCoV-19/Brazil/RJ-LNN05038/2021|EPI_ISL_3921451|2021-08-09:0.0000009904,hCoV-19/Brazil/RJ-LNN05047/2021|EPI_ISL_3921459|2021-08-07:0.0000009904)100:0.0000349992)99:0.0000347695)10:0.0000009904,(hCoV-19/Brazil/RJ-FIOCRUZ-46253/2021|EPI_ISL_4170346|2021-08-23:0.0000009904,hCoV-19/Brazil/RJ-FIOCRUZ-50725/2021|EPI_ISL_4543241|2021-09-13:0.0000348413)100:0.0000697447)20:0.0000347588)10:0.0000009904,((((LNN05534/Brazil/RJ-SUMIDOURO/2021|2021-09-03:0.0000350680,hCoV-19/Brazil/RJ-LNN04934/2021|EPI_ISL_3921307|2021-08-10:0.0000709446)93:0.0000347620,((LNN05766/Brazil/RJ-RIO_DE_JANEIRO/2021|2021-08-23:0.0000009904,(LNN05803/Brazil/RJ-NILOPOLIS/2021|2021-08-30:0.0000703897,hCoV-19/Brazil/RJ-FIOCRUZ-50848/2021|EPI_ISL_4543235|2021-09-14:0.0000348514)100:0.0000348362)100:0.0000347607,(((LNN05455/Brazil/RJ-TERESOPOLIS/2021|2021-08-23:0.0000703172,(hCoV-19/Brazil/RJ-LNN04452/2021|EPI_ISL_3614851|2021-07-24:0.0000349492,hCoV-19/Brazil/RJ-LNN04789/2021|EPI_ISL_3921044|2021-08-05:0.0000349724)19:0.0000009904)15:0.0000009904,(hCoV-19/Brazil/RJ-LNN04604/2021|EPI_ISL_3614933|2021-07-26:0.0000009904,hCoV-19/Brazil/RJ-LNN04605/2021|EPI_ISL_3614934|2021-07-26:0.0000009904)100:0.0000700962)79:0.0000009904,hCoV-19/Brazil/RJ-LNN04792/2021|EPI_ISL_3921052|2021-08-06:0.0000009904)79:0.0000009904)79:0.0000009904)81:0.0000347592,(LNN05593/Brazil/RJ-NOVA_FRIBURGO/2021|2021-09-05:0.0000697314,LNN05695/Brazil/RJ-NOVA_FRIBURGO/2021|2021-09-07:0.0000009904)99:0.0000697401)10:0.0000009904,hCoV-19/Brazil/RJ-LNN04891/2021|EPI_ISL_3921229|2021-08-10:0.0000701121)10:0.0000009904)8:0.0000009904,((((LNN05619/Brazil/RJ-NOVA_FRIBURGO/2021|2021-09-03:0.0000009904,LNN05336/Brazil/RJ-NOVA_FRIBURGO/2021|2021-08-30:0.0000701976)99:0.0000009904,LNN05179/Brazil/RJ-NOVA_FRIBURGO/2021|2021-08-25:0.0000009904)100:0.0000348292,hCoV-19/Brazil/RJ-LNN04614/2021|EPI_ISL_3614941|2021-07-25:0.0000347627)11:0.0000009904,(((LNN05490/Brazil/RJ-RIO_DE_JANEIRO/2021|2021-08-20:0.0001047715,hCoV-19/Brazil/RJ-LNN05003/2021|EPI_ISL_3921421|2021-08-08:0.0000700828)11:0.0000009904,(((LNN05308/Brazil/RJ-SANTA_MARIA_MADALENA/2021|2021-08-24:0.0000009904,LNN05309/Brazil/RJ-SANTA_MARIA_MADALENA/2021|2021-08-25:0.0000349908)100:0.0000349051,hCoV-19/Brazil/RJ-LNN04948/2021|EPI_ISL_3921321|2021-08-10:0.0000009904)99:0.0000009904,(hCoV-19/Brazil/RJ-LNN04942/2021|EPI_ISL_3921315|2021-08-10:0.0000009904,hCoV-19/Brazil/RJ-LNN04967/2021|EPI_ISL_3921356|2021-08-14:0.0000009904)99:0.0000009904)100:0.0000697468)10:0.0000009904,(((LNN05394/Brazil/RJ-MESQUITA/2021|2021-08-20:0.0000009904,hCoV-19/Brazil/RJ-FIOCRUZ-49406/2021|EPI_ISL_4257260|2021-09-03:0.0000703470)84:0.0000009904,((hCoV-19/Brazil/RJ-LNN04206/2021|EPI_ISL_3245375|2021-07-12:0.0000697306,hCoV-19/Brazil/RJ-FIOCRUZ-51031/2021|EPI_ISL_4543255|2021-08-30:0.0000347558)36:0.0000009904,hCoV-19/Brazil/RJ-LNN04615/2021|EPI_ISL_3614942|2021-07-23:0.0000009904)35:0.0000009904)100:0.0000347663,hCoV-19/Brazil/RJ-LNN04207/2021|EPI_ISL_3245376|2021-07-13:0.0000347583)10:0.0000009904)9:0.0000009904)9:0.0000009904)9:0.0000009904)9:0.0000009904,(((LNN05574/Brazil/RJ-BARRA_MANSA/2021|2021-09-06:0.0001395295,LNN05716/Brazil/RJ-ITATIAIA/2021|2021-09-10:0.0000009904)100:0.0000347643,((hCoV-19/Brazil/SP-HIAE-ID056/2021|EPI_ISL_2965582|2021-07-05:0.0000009904,hCoV-19/Brazil/SP-HIAE-ID574/2021|EPI_ISL_3385133|2021-06-30:0.0000009904)99:0.0000009904,hCoV-19/Brazil/SP-HIAE-ID589/2021|EPI_ISL_3385139|2021-06-28:0.0000347609)100:0.0000347589)11:0.0000009904,((((LNN05609/Brazil/RJ-MIGUEL_PEREIRA/2021|2021-09-03:0.0000009904,LNN05693/Brazil/RJ-MIGUEL_PEREIRA/2021|2021-09-06:0.0000348479)100:0.0001403225,(LNN05827/Brazil/RJ-NITEROI/2021|2021-09-04:0.0001757658,LNN05361/Brazil/RJ-PATY_DO_ALFERES/2021|2021-08-27:0.0001411374)23:0.0000009904)23:0.0000347583,hCoV-19/Brazil/RJ-LNN04438/2021|EPI_ISL_3614845|2021-07-23:0.0000349625)10:0.0000009904,((LNN05879/Brazil/RJ-RIO_DE_JANEIRO/2021|2021-09-04:0.0000009904,hCoV-19/Brazil/RJ-FIOCRUZ-51037/2021|EPI_ISL_4543243|2021-09-05:0.0001046218)85:0.0000347781,(LNN05182/Brazil/RJ-ENGENHEIRO_PAULO_DE_FRONTIN/2021|2021-08-23:0.0000713176,((LNN05279/Brazil/RJ-MACAE/2021|2021-08-26:0.0000009904,hCoV-19/Brazil/RJ-LNN04999/2021|EPI_ISL_3921417|2021-08-06:0.0000009904)100:0.0000009904,LNN05280/Brazil/RJ-ITABORAI/2021|2021-08-26:0.0000009904)100:0.0001050433)10:0.0000009904)10:0.0000009904)10:0.0000009904)10:0.0000009904)10:0.0000009904,((((LNN05595/Brazil/RJ-BARRA_DO_PIRAI/2021|2021-09-02:0.0000009904,LNN05596/Brazil/RJ-BARRA_DO_PIRAI/2021|2021-09-02:0.0000009904)100:0.0000009904,hCoV-19/Brazil/RJ-FIOCRUZ-49446/2021|EPI_ISL_4220323|2021-08-27:0.0000009904)100:0.0001395541,(hCoV-19/Brazil/RJ-FIOCRUZ-48338/2021|EPI_ISL_4237243|2021-08-20:0.0000351845,hCoV-19/Brazil/RJ-FIOCRUZ-51036/2021|EPI_ISL_4543246|2021-09-02:0.0000350371)100:0.0000699649)100:0.0000020293,((((LNN05805/Brazil/RJ-NILOPOLIS/2021|2021-08-30:0.0000349114,hCoV-19/Brazil/RJ-LNN04599/2021|EPI_ISL_3614928|2021-07-26:0.0000009904)78:0.0000009904,hCoV-19/Brazil/RJ-LNN04600/2021|EPI_ISL_3614929|2021-07-26:0.0000009904)78:0.0000009904,(hCoV-19/Brazil/RJ-FIOCRUZ-50735/2021|EPI_ISL_4543234|2021-09-14:0.0001043762,hCoV-19/Brazil/SP-HIAE-ID940/2021|EPI_ISL_5438914|2021-10-13:0.0001744354)30:0.0000009904)31:0.0000009904,hCoV-19/Brazil/RJ-LNN05006/2021|EPI_ISL_3921424|2021-08-09:0.0001405088)100:0.0000347586)9:0.0000009904)8:0.0000009904)10:0.0000009904,(LNN05796/Brazil/RJ-JAPERI/2021|2021-09-06:0.0001762735,hCoV-19/Brazil/RJ-LNN04190/2021|EPI_ISL_3245364|2021-07-11:0.0000347581)10:0.0000009904)8:0.0000009904,((((((LNN05590/Brazil/RJ-RIO_CLARO/2021|2021-09-04:0.0001403325,(LNN05211/Brazil/RJ-IGUABA_GRANDE/2021|2021-08-20:0.0000349744,hCoV-19/Brazil/RJ-LNN04970/2021|EPI_ISL_3921364|2021-08-14:0.0000009904)100:0.0000009904)100:0.0000697693,LNN05335/Brazil/RJ-NOVA_FRIBURGO/2021|2021-08-27:0.0000349399)81:0.0000347491,LNN05132/Brazil/RJ-COMENDADOR_LEVY_GASPARIAN/2021|2021-08-12:0.0001049372)17:0.0000009904,hCoV-19/Brazil/RJ-LNN04932/2021|EPI_ISL_3921305|2021-08-11:0.0000347588)8:0.0000009904,(((LNN05677/Brazil/RJ-QUISSAMA/2021|2021-09-03:0.0002505405,(LNN05219/Brazil/RJ-PARAIBA_DO_SUL/2021|2021-08-23:0.0000711904,hCoV-19/Brazil/RJ-LNN04768/2021|EPI_ISL_3920984|2021-08-08:0.0000009904)100:0.0000348493)99:0.0000348497,LNN05464/Brazil/RJ-JAPERI/2021|2021-08-20:0.0000702217)97:0.0000347590,(hCoV-19/Brazil/RJ-LNN04719/2021|EPI_ISL_3615053|2021-07-28:0.0000009904,hCoV-19/Brazil/RJ-FIOCRUZ-47538/2021|EPI_ISL_4237228|2021-08-27:0.0000348434)100:0.0000347589)10:0.0000009904)9:0.0000009904,((((LNN05881/Brazil/RJ-RIO_DE_JANEIRO/2021|2021-09-04:0.0000009904,LNN05231/Brazil/RJ-PIRAI/2021|2021-08-23:0.0000009904)100:0.0000349320,(LNN05304/Brazil/RJ-BOM_JARDIM/2021|2021-08-25:0.0000009904,LNN05381/Brazil/RJ-SAO_JOAO_DE_MERITI/2021|2021-08-24:0.0001050516)10:0.0000009904)9:0.0000009904,(LNN05152/Brazil/RJ-SAPUCAIA/2021|2021-08-23:0.0000349740,hCoV-19/Brazil/RJ-LNN04791/2021|EPI_ISL_3921049|2021-08-04:0.0000009904)100:0.0001047910)9:0.0000009904,hCoV-19/Brazil/RJ-LNN04829/2021|EPI_ISL_3921153|2021-08-11:0.0001750131)9:0.0000009904)9:0.0000009904)9:0.0000009904,((LNN05275/Brazil/RJ-MACAE/2021|2021-08-27:0.0000697795,hCoV-19/Brazil/RJ-LNN04880/2021|EPI_ISL_3921203|2021-08-10:0.0000697504)13:0.0000009904,(hCoV-19/Brazil/RJ-LNN04724/2021|EPI_ISL_3920853|2021-08-07:0.0001043682,((hCoV-19/Brazil/RJ-LNN04799/2021|EPI_ISL_3921073|2021-08-08:0.0000009904,hCoV-19/Brazil/RJ-LNN04856/2021|EPI_ISL_3921179|2021-08-12:0.0000009904)100:0.0000349262,hCoV-19/Brazil/RJ-LNN04974/2021|EPI_ISL_3921375|2021-08-13:0.0001047468)100:0.0000009904)63:0.0000347583)10:0.0000009904)8:0.0000009904,((LNN05594/Brazil/RJ-NOVA_FRIBURGO/2021|2021-09-05:0.0001045299,LNN05746/Brazil/RJ-CACHOEIRAS_DE_MACACU/2021|2021-09-08:0.0000701800)10:0.0000009904,hCoV-19/Brazil/RJ-LNN03980/2021|EPI_ISL_3014436|2021-06-28:0.0000347590)10:0.0000009904)9:0.0000009904,((hCoV-19/Brazil/RJ-LNN04852/2021|EPI_ISL_3921175|2021-08-12:0.0000348596,hCoV-19/Brazil/RJ-FIOCRUZ-47568/2021|EPI_ISL_4237229|2021-08-27:0.0000348473)100:0.0001043886,hCoV-19/Brazil/RJ-FIOCRUZ-44777/2021|EPI_ISL_4061359|2021-08-03:0.0000700868)10:0.0000009904)10:0.0000009904,((((LNN05719/Brazil/RJ-DUAS_BARRAS/2021|2021-09-12:0.0000700774,hCoV-19/Brazil/RJ-FIOCRUZ-51020/2021|EPI_ISL_4543245|2021-09-02:0.0001046979)100:0.0000348041,(LNN05865/Brazil/RJ-RIO_DE_JANEIRO/2021|2021-09-10:0.0001048714,LNN05286/Brazil/RJ-CABO_FRIO/2021|2021-08-26:0.0000349698)11:0.0000009904)10:0.0000009904,(LNN05871/Brazil/RJ-RIO_DE_JANEIRO/2021|2021-09-06:0.0000700600,(LNN05376/Brazil/RJ-NOVA_IGUACU/2021|2021-08-23:0.0000009904,hCoV-19/Brazil/RJ-LNN04979/2021|EPI_ISL_3921390|2021-08-09:0.0000009904)100:0.0000347584)11:0.0000009904)9:0.0000009904,((LNN05856/Brazil/RJ-RIO_DE_JANEIRO/2021|2021-09-08:0.0000009904,(hCoV-19/Brazil/RJ-FIOCRUZ-49668/2021|EPI_ISL_4257231|2021-09-06:0.0000347569,hCoV-19/Brazil/RJ-FIOCRUZ-49393/2021|EPI_ISL_4257240|2021-09-05:0.0000347584)88:0.0000009904)89:0.0000347579,hCoV-19/Brazil/RJ-FIOCRUZ-48329/2021|EPI_ISL_4237204|2021-07-19:0.0000347585)10:0.0000009904)9:0.0000009904)9:0.0000009904,((((LNN05562/Brazil/RJ-CASIMIRO_DE_ABREU/2021|2021-09-05:0.0000009904,LNN05563/Brazil/RJ-CASIMIRO_DE_ABREU/2021|2021-09-05:0.0000009904)100:0.0000698971,hCoV-19/Brazil/RJ-LNN04523/2021|EPI_ISL_3614879|2021-07-28:0.0001048068)100:0.0000009904,hCoV-19/Brazil/RJ-LNN03556/2021|EPI_ISL_3245255|2021-07-15:0.0000697470)31:0.0000347567,(LNN05392/Brazil/RJ-MESQUITA/2021|2021-08-20:0.0000348581,hCoV-19/Brazil/RJ-LNN04987/2021|EPI_ISL_3921405|2021-08-07:0.0000009904)57:0.0000347731)10:0.0000009904)10:0.0000009904,hCoV-19/Brazil/RJ-LNN04062/2021|EPI_ISL_3014448|2021-06-27:0.0000009904)10:0.0000009904,((LNN05610/Brazil/RJ-ARMACAO_DOS_BUZIOS/2021|2021-09-01:0.0002109427,hCoV-19/Brazil/RJ-LNN05101/2021|EPI_ISL_3921507|2021-08-07:0.0000351021)49:0.0000347449,hCoV-19/Brazil/RJ-FIOCRUZ-47543/2021|EPI_ISL_4237191|2021-08-27:0.0001043799)18:0.0000009904)8:0.0000009904,(((LNN05518/Brazil/RJ-VALENCA/2021|2021-09-03:0.0000347545,((LNN05268/Brazil/RJ-VALENCA/2021|2021-08-27:0.0000009904,LNN05269/Brazil/RJ-VALENCA/2021|2021-08-27:0.0000009904)98:0.0000009904,hCoV-19/Brazil/RJ-LNN05026/2021|EPI_ISL_3921442|2021-08-08:0.0001044306)99:0.0000009904)100:0.0000347571,(hCoV-19/Brazil/RJ-FIOCRUZ-45367/2021|EPI_ISL_3832390|2021-08-09:0.0000009904,hCoV-19/Brazil/RJ-FIOCRUZ-44762/2021|EPI_ISL_4061346|2021-08-09:0.0000009904)100:0.0000348443)10:0.0000009904,(hCoV-19/Brazil/RJ-LNN04506/2021|EPI_ISL_3614871|2021-07-28:0.0000009904,hCoV-19/Brazil/RJ-LNN04937/2021|EPI_ISL_3921310|2021-08-10:0.0000009904)100:0.0000347664)10:0.0000009904)9:0.0000009904,((((((((((LNN05390/Brazil/RJ-QUEIMADOS/2021|2021-08-20:0.0000000000,hCoV-19/Brazil/RJ-FIOCRUZ-44094/2021|EPI_ISL_3832383|2021-08-12:0.0000000000):0.0000000000,hCoV-19/Brazil/RJ-LNN04943/2021|EPI_ISL_3921316|2021-08-10:0.0000000000):0.0000000000,hCoV-19/Brazil/RJ-LNN05055/2021|EPI_ISL_3921466|2021-08-09:0.0000000000):0.0000000000,hCoV-19/Brazil/RJ-LNN04201/2021|EPI_ISL_3245371|2021-07-11:0.0000000000):0.0000000000,hCoV-19/Brazil/RJ-LNN04314/2021|EPI_ISL_3245455|2021-07-12:0.0000000000):0.0000000000,hCoV-19/Brazil/RJ-FIOCRUZ-48133/2021|EPI_ISL_4237198|2021-07-05:0.0000000000):0.0000000000,hCoV-19/Brazil/RJ-LNN04204/2021|EPI_ISL_3245373|2021-07-12:0.0000000000):0.0000000000,hCoV-19/Brazil/RJ-LNN04298/2021|EPI_ISL_3245447|2021-07-12:0.0000000000):0.0000000000,hCoV-19/Brazil/RJ-LNN04517/2021|EPI_ISL_3614877|2021-07-26:0.0000000000):0.0000000000,hCoV-19/Brazil/RJ-FIOCRUZ-48333/2021|EPI_ISL_4237207|2021-07-19:0.0000000000):0.0000009904)8:0.0000009904,(((((LNN05645/Brazil/RJ-ARARUAMA/2021|2021-09-01:0.0000699120,LNN05388/Brazil/RJ-NOVA_IGUACU/2021|2021-08-20:0.0001396026)100:0.0000347362,(hCoV-19/Brazil/RJ-LNN03621/2021|EPI_ISL_3245319|2021-07-11:0.0000009904,(hCoV-19/Brazil/RJ-LNN03622/2021|EPI_ISL_3245320|2021-07-11:0.0000009904,hCoV-19/Brazil/RJ-LNN03623/2021|EPI_ISL_3245321|2021-07-12:0.0000009904)100:0.0000348485)100:0.0001043746)10:0.0000009904,((LNN05682/Brazil/RJ-VOLTA_REDONDA/2021|2021-09-06:0.0001046505,hCoV-19/Brazil/RJ-FIOCRUZ-44769/2021|EPI_ISL_4061351|2021-08-02:0.0000009904)100:0.0000697525,hCoV-19/Brazil/RJ-LNN04608/2021|EPI_ISL_3614936|2021-07-23:0.0000347593)9:0.0000009904)8:0.0000009904,((LNN05393/Brazil/RJ-MESQUITA/2021|2021-08-20:0.0000009904,hCoV-19/Brazil/RJ-FIOCRUZ-51026/2021|EPI_ISL_4543249|2021-09-01:0.0000348403)100:0.0001404667,(hCoV-19/Brazil/RJ-LNN04796/2021|EPI_ISL_3921063|2021-08-08:0.0000009904,hCoV-19/Brazil/RJ-LNN04853/2021|EPI_ISL_3921176|2021-08-12:0.0000009904)100:0.0000347999)10:0.0000009904)9:0.0000009904,(((((LNN05652/Brazil/RJ-SAQUAREMA/2021|2021-09-01:0.0000009904,LNN05653/Brazil/RJ-SAQUAREMA/2021|2021-09-01:0.0000348846)100:0.0000698370,LNN05499/Brazil/RJ-QUEIMADOS/2021|2021-08-23:0.0000009904)73:0.0000347981,(LNN05773/Brazil/RJ-NOVA_IGUACU/2021|2021-09-04:0.0001054506,hCoV-19/Brazil/RJ-LNN04809/2021|EPI_ISL_3921102|2021-08-08:0.0000009904)100:0.0000697994)9:0.0000009904,(((((LNN05791/Brazil/RJ-MESQUITA/2021|2021-09-08:0.0000349791,LNN05284/Brazil/RJ-CABO_FRIO/2021|2021-08-25:0.0001050528)9:0.0000009904,hCoV-19/Brazil/RJ-LNN05092/2021|EPI_ISL_3921499|2021-08-08:0.0000009904)10:0.0000009904,hCoV-19/Brazil/RJ-LNN04063/2021|EPI_ISL_3014449|2021-06-27:0.0000009904)10:0.0000009904,hCoV-19/Brazil/RJ-LNN05001/2021|EPI_ISL_3921419|2021-08-06:0.0000009904)9:0.0000009904,((LNN05817/Brazil/RJ-SEROPEDICA/2021|2021-09-08:0.0000349169,LNN05212/Brazil/RJ-IGUABA_GRANDE/2021|2021-08-23:0.0001050366)9:0.0000009904,((LNN05818/Brazil/RJ-ITAGUAI/2021|2021-09-04:0.0000349914,hCoV-19/Brazil/RJ-LNN04632/2021|EPI_ISL_3614953|2021-07-25:0.0000009904)10:0.0000009904,LNN05488/Brazil/RJ-RIO_DE_JANEIRO/2021|2021-08-23:0.0000009904)10:0.0000009904)10:0.0000009904)9:0.0000009904)9:0.0000009904,(hCoV-19/Brazil/RJ-LNN04744/2021|EPI_ISL_3920913|2021-08-07:0.0000350895,hCoV-19/Brazil/RJ-LNN04921/2021|EPI_ISL_3921296|2021-08-11:0.0000703587)100:0.0000347486)9:0.0000009904)9:0.0000009904)9:0.0000009904,((((LNN05582/Brazil/RJ-MENDES/2021|2021-09-03:0.0000009904,LNN05758/Brazil/RJ-ENGENHEIRO_PAULO_DE_FRONTIN/2021|2021-09-08:0.0000009904)100:0.0002100094,hCoV-19/Brazil/RJ-FIOCRUZ-49382/2021|EPI_ISL_4257246|2021-09-04:0.0001043714)13:0.0000009904,hCoV-19/Brazil/RJ-FIOCRUZ-44761/2021|EPI_ISL_4061345|2021-08-09:0.0000009904)9:0.0000009904,((LNN05312/Brazil/RJ-NOVA_FRIBURGO/2021|2021-08-25:0.0000009904,(LNN05349/Brazil/RJ-TRAJANO_DE_MORAES/2021|2021-08-30:0.0000348811,hCoV-19/Brazil/RJ-LNN04963/2021|EPI_ISL_3921348|2021-08-13:0.0000009904)99:0.0000009904)100:0.0000347617,hCoV-19/Brazil/RJ-LNN04980/2021|EPI_ISL_3921393|2021-08-09:0.0001043744)11:0.0000009904)8:0.0000009904)9:0.0000009904,(((((LNN05508/Brazil/RJ-PETROPOLIS/2021|2021-09-02:0.0001045798,(LNN05694/Brazil/RJ-NOVA_FRIBURGO/2021|2021-09-07:0.0001050587,hCoV-19/Brazil/RJ-LNN04425/2021|EPI_ISL_3614839|2021-07-24:0.0000009904)10:0.0000009904)10:0.0000009904,(LNN05168/Brazil/RJ-SAO_SEBASTIAO_DO_ALTO/2021|2021-08-24:0.0000699710,hCoV-19/Brazil/RJ-LNN04592/2021|EPI_ISL_3614921|2021-07-26:0.0000701944)10:0.0000009904)10:0.0000009904,(LNN05829/Brazil/RJ-SAO_GONCALO/2021|2021-09-08:0.0001045524,hCoV-19/Brazil/RJ-FIOCRUZ-44793/2021|EPI_ISL_4061372|2021-08-05:0.0000347588)12:0.0000009904)8:0.0000009904,((((((((((LNN05781/Brazil/RJ-SAO_JOAO_DE_MERITI/2021|2021-09-08:0.0000009904,LNN05840/Brazil/RJ-ITABORAI/2021|2021-09-04:0.0001050782)10:0.0000009904,hCoV-19/Brazil/RJ-LNN04005/2021|EPI_ISL_3014419|2021-06-28:0.0000009904)10:0.0000009904,hCoV-19/Brazil/RJ-LNN04786/2021|EPI_ISL_3921037|2021-08-05:0.0001412337)9:0.0000009904,hCoV-19/Brazil/RJ-LNN04297/2021|EPI_ISL_3245446|2021-07-12:0.0000009904)9:0.0000009904,hCoV-19/Brazil/RJ-LNN03985/2021|EPI_ISL_3014437|2021-06-28:0.0000009904)9:0.0000009904,hCoV-19/Brazil/RJ-LNN03961/2021|EPI_ISL_3014434|2021-06-29:0.0000347591)10:0.0000009904,hCoV-19/Brazil/RJ-LNN04091/2021|EPI_ISL_3014454|2021-06-28:0.0000009904)8:0.0000009904,((LNN05798/Brazil/RJ-JAPERI/2021|2021-09-08:0.0000349789,(LNN05459/Brazil/RJ-RIO_DE_JANEIRO/2021|2021-08-23:0.0000009904,LNN05466/Brazil/RJ-RIO_DE_JANEIRO/2021|2021-08-23:0.0000349101)100:0.0001050216)10:0.0000009904,hCoV-19/Brazil/RJ-LNN04854/2021|EPI_ISL_3921177|2021-08-12:0.0000347776)10:0.0000009904)9:0.0000009904,((LNN05244/Brazil/RJ-VALENCA/2021|2021-08-20:0.0000350723,hCoV-19/Brazil/RJ-LNN04673/2021|EPI_ISL_3615028|2021-07-26:0.0000697751)100:0.0000347528,hCoV-19/Brazil/RJ-LNN04318/2021|EPI_ISL_3245458|2021-07-12:0.0000347798)11:0.0000009904)8:0.0000009904,(hCoV-19/Brazil/RJ-LNN04526/2021|EPI_ISL_3614881|2021-07-29:0.0000697841,hCoV-19/Brazil/RJ-FIOCRUZ-32245/2021|EPI_ISL_3801818|2021-06-29:0.0000705422)11:0.0000009904)9:0.0000009904)9:0.0000009904,(((((((LNN05780/Brazil/RJ-SAO_JOAO_DE_MERITI/2021|2021-09-08:0.0000009904,LNN05782/Brazil/RJ-BELFORD_ROXO/2021|2021-09-06:0.0000349719)9:0.0000009904,hCoV-19/Brazil/RJ-LNN04574/2021|EPI_ISL_3614912|2021-07-28:0.0000009904)10:0.0000009904,LNN50022/Brazil/RJ-BOM_JARDIM/2021|2021-08-25:0.0000009904)10:0.0000009904,LNN05201/Brazil/RJ-SUMIDOURO/2021|2021-08-20:0.0001049335)9:0.0000009904,hCoV-19/Brazil/RJ-LNN05092/2021|EPI_ISL_3921499|2021-08-08:0.0000009904)9:0.0000009904,(hCoV-19/Brazil/RJ-LNN04602/2021|EPI_ISL_3614931|2021-07-25:0.0000697768,hCoV-19/Brazil/RJ-LNN04998/2021|EPI_ISL_3921416|2021-08-09:0.0001044597)9:0.0000009904)10:0.0000009904,hCoV-19/Brazil/RJ-LNN04827/2021|EPI_ISL_3921151|2021-08-11:0.0000347646)10:0.0000009904)8:0.0000009904)11:0.0000009904,LNN05353/Brazil/RJ-CAMBUCI/2021|2021-08-24:0.0000349708)10:0.0000009904,hCoV-19/Brazil/RJ-LNN04955/2021|EPI_ISL_3921328|2021-08-09:0.0001403351)11:0.0000347564,(((LNN05765/Brazil/RJ-ARRAIAL_DO_CABO/2021|2021-09-03:0.0000009904,LNN05294/Brazil/RJ-CABO_FRIO/2021|2021-08-24:0.0000009904)99:0.0000009904,((hCoV-19/Brazil/RJ-LNN04715/2021|EPI_ISL_3615148|2021-07-26:0.0000349694,hCoV-19/Brazil/RJ-LNN05067/2021|EPI_ISL_3921474|2021-08-09:0.0000697621)97:0.0000009904,hCoV-19/Brazil/RJ-FIOCRUZ-46413/2021|EPI_ISL_4237392|2021-08-23:0.0000347564)100:0.0000697555)78:0.0000009904,(LNN05778/Brazil/RJ-SAO_JOAO_DE_MERITI/2021|2021-09-08:0.0000350728,hCoV-19/Brazil/RJ-FIOCRUZ-51028/2021|EPI_ISL_4543244|2021-09-03:0.0000348634)100:0.0000347570)98:0.0000697510)10:0.0000009904,(((LNN05517/Brazil/RJ-VALENCA/2021|2021-09-03:0.0000348539,LNN05629/Brazil/RJ-RIO_DAS_FLORES/2021|2021-09-03:0.0000697743)93:0.0000347613,LNN05159/Brazil/RJ-RIO_DAS_FLORES/2021|2021-08-24:0.0000349224)80:0.0000009904,(LNN05678/Brazil/RJ-RIO_DAS_FLORES/2021|2021-09-02:0.0000009904,(LNN05157/Brazil/RJ-RIO_DAS_FLORES/2021|2021-08-24:0.0000009904,LNN05158/Brazil/RJ-RIO_DAS_FLORES/2021|2021-08-24:0.0000009904)100:0.0000009904)100:0.0000697627)100:0.0000698245)10:0.0000009904,((((((((((((LNN05523/Brazil/RJ-CANTAGALO/2021|2021-09-06:0.0001750099,(LNN05257/Brazil/RJ-DUAS_BARRAS/2021|2021-08-20:0.0000009904,LNN05318/Brazil/RJ-DUAS_BARRAS/2021|2021-08-25:0.0000348654)98:0.0000347561)11:0.0000009904,(LNN05413/Brazil/RJ-SEROPEDICA/2021|2021-08-22:0.0000348465,hCoV-19/Brazil/RJ-LNN04487/2021|EPI_ISL_3614864|2021-07-26:0.0000009904)100:0.0000347545)9:0.0000009904,((((((((((((LNN05572/Brazil/RJ-ANGRA_DOS_REIS/2021|2021-09-04:0.0001046474,LNN05175/Brazil/RJ-MANGARATIBA/2021|2021-08-24:0.0000351171)100:0.0001748427,LNN05405/Brazil/RJ-RIO_DE_JANEIRO/2021|2021-08-20:0.0001796938)20:0.0000009904,LNN05795/Brazil/RJ-MESQUITA/2021|2021-09-08:0.0000009904)10:0.0000009904,(((LNN05774/Brazil/RJ-NOVA_IGUACU/2021|2021-09-04:0.0000009904,LNN05814/Brazil/RJ-SEROPEDICA/2021|2021-09-07:0.0000009904)100:0.0000009904,hCoV-19/Brazil/RJ-FIOCRUZ-47544/2021|EPI_ISL_4237221|2021-08-29:0.0000009904)100:0.0000347568,(LNN05378/Brazil/RJ-SAO_JOAO_DE_MERITI/2021|2021-08-20:0.0000009904,hCoV-19/Brazil/RJ-LNN04740/2021|EPI_ISL_3920901|2021-08-06:0.0000009904)100:0.0000349096)13:0.0000009904)10:0.0000009904,((LNN05875/Brazil/RJ-RIO_DE_JANEIRO/2021|2021-09-03:0.0001048003,((LNN05400/Brazil/RJ-QUEIMADOS/2021|2021-08-20:0.0000348499,hCoV-19/Brazil/RJ-LNN04559/2021|EPI_ISL_3614902|2021-07-29:0.0000009904)100:0.0000348534,LNN05472/Brazil/RJ-RIO_DE_JANEIRO/2021|2021-08-22:0.0000349933)100:0.0000347635)18:0.0000009904,(hCoV-19/Brazil/RJ-LNN04624/2021|EPI_ISL_3614947|2021-07-27:0.0000347593,(hCoV-19/Brazil/RJ-LNN04788/2021|EPI_ISL_3921041|2021-08-05:0.0000348562,hCoV-19/Brazil/RJ-FIOCRUZ-46412/2021|EPI_ISL_4237190|2021-08-23:0.0000697553)27:0.0000009904)19:0.0000009904)9:0.0000009904)24:0.0000009904,(hCoV-19/Brazil/RJ-FIOCRUZ-42911/2021|EPI_ISL_3540012|2021-07-28:0.0000697622,(hCoV-19/Brazil/RJ-LNN04703/2021|EPI_ISL_3615045|2021-07-26:0.0000347546,hCoV-19/Brazil/RJ-FIOCRUZ-51035/2021|EPI_ISL_4543250|2021-09-01:0.0001043691)99:0.0000009904)90:0.0000347569)61:0.0000347563,((LNN05149/Brazil/RJ-ITAOCARA/2021|2021-08-23:0.0000350423,LNN05150/Brazil/RJ-ITAOCARA/2021|2021-08-23:0.0000702210)100:0.0000350472,LNN05247/Brazil/RJ-CANTAGALO/2021|2021-08-21:0.0000349519)100:0.0000348692)10:0.0000009904,((LNN05646/Brazil/RJ-ARARUAMA/2021|2021-09-02:0.0000009904,hCoV-19/Brazil/RJ-FIOCRUZ-51014/2021|EPI_ISL_4543252|2021-08-30:0.0000009904)100:0.0001046453,(((LNN05844/Brazil/RJ-RIO_BONITO/2021|2021-09-08:0.0000009904,LNN05846/Brazil/RJ-RIO_BONITO/2021|2021-09-08:0.0000009904)98:0.0000009904,LNN05445/Brazil/RJ-RIO_BONITO/2021|2021-08-20:0.0000009904)99:0.0000009904,LNN05443/Brazil/RJ-RIO_BONITO/2021|2021-08-19:0.0000697610)100:0.0000347548)13:0.0000009904)9:0.0000009904,(((LNN05450/Brazil/RJ-SILVA_JARDIM/2021|2021-08-26:0.0001051096,hCoV-19/Brazil/RJ-LNN05059/2021|EPI_ISL_3921468|2021-08-12:0.0000009904)100:0.0001048306,(hCoV-19/Brazil/RJ-LNN04862/2021|EPI_ISL_3921185|2021-08-10:0.0000702101,hCoV-19/Brazil/RJ-LNN05095/2021|EPI_ISL_3921502|2021-08-09:0.0000351248)100:0.0000349551)11:0.0000009904,hCoV-19/Brazil/RJ-LNN04739/2021|EPI_ISL_3920898|2021-08-07:0.0001046797)10:0.0000009904)9:0.0000009904,(((((LNN05600/Brazil/RJ-ITALVA/2021|2021-09-04:0.0000009904,(hCoV-19/Brazil/RJ-LNN04508/2021|EPI_ISL_3614872|2021-07-28:0.0000009904,hCoV-19/Brazil/RJ-LNN04771/2021|EPI_ISL_3920993|2021-08-07:0.0000009904)90:0.0000009904)90:0.0000009904,LNN05301/Brazil/RJ-CARDOSO_MOREIRA/2021|2021-08-19:0.0001043873)100:0.0000347559,(LNN05501/Brazil/RJ-RIO_DE_JANEIRO/2021|2021-08-20:0.0000719088,hCoV-19/Brazil/RJ-LNN04763/2021|EPI_ISL_3920970|2021-08-09:0.0000349659)11:0.0000009904)11:0.0000009904,(((((LNN05607/Brazil/RJ-MIGUEL_PEREIRA/2021|2021-09-04:0.0000009904,(((((LNN05760/Brazil/RJ-PARAIBA_DO_SUL/2021|2021-09-06:0.0000009904,LNN05166/Brazil/RJ-PATY_DO_ALFERES/2021|2021-08-24:0.0000009904)100:0.0000350190,(LNN05189/Brazil/RJ-MIGUEL_PEREIRA/2021|2021-08-23:0.0000349701,LNN05191/Brazil/RJ-MIGUEL_PEREIRA/2021|2021-08-23:0.0000009904)98:0.0000009904)90:0.0000009904,LNN05190/Brazil/RJ-MIGUEL_PEREIRA/2021|2021-08-23:0.0000699892)100:0.0000348256,(hCoV-19/Brazil/RJ-LNN05044/2021|EPI_ISL_3921456|2021-08-08:0.0000009904,hCoV-19/Brazil/RJ-LNN05052/2021|EPI_ISL_3921464|2021-08-07:0.0000009904)100:0.0000347782)29:0.0000009904,hCoV-19/Brazil/RJ-LNN04613/2021|EPI_ISL_3614940|2021-07-23:0.0000009904)11:0.0000009904)13:0.0000009904,((LNN05362/Brazil/RJ-PATY_DO_ALFERES/2021|2021-08-27:0.0000009904,LNN05397/Brazil/RJ-NOVA_IGUACU/2021|2021-08-23:0.0000009904)100:0.0000347572,hCoV-19/Brazil/RJ-FIOCRUZ-46604/2021|EPI_ISL_4237199|2021-08-24:0.0000347573)51:0.0000009904)20:0.0000009904,hCoV-19/Brazil/RJ-FIOCRUZ-52229/2021|EPI_ISL_4633255|2021-09-20:0.0000701183)20:0.0000347552,(((((((((((LNN05642/Brazil/RJ-ANGRA_DOS_REIS/2021|2021-09-02:0.0000350485,LNN05831/Brazil/RJ-SAO_GONCALO/2021|2021-09-08:0.0001053693)100:0.0000349448,(((LNN05649/Brazil/RJ-ARARUAMA/2021|2021-09-02:0.0000347968,hCoV-19/Brazil/RJ-LNN04676/2021|EPI_ISL_3615031|2021-07-26:0.0000009904)11:0.0000009904,LNN05214/Brazil/RJ-IGUABA_GRANDE/2021|2021-08-20:0.0000009904)11:0.0000009904,(LNN05783/Brazil/RJ-BELFORD_ROXO/2021|2021-09-04:0.0001761495,hCoV-19/Brazil/RJ-LNN04457/2021|EPI_ISL_3614854|2021-07-23:0.0000349666)25:0.0000009904)9:0.0000009904)9:0.0000009904,LNN05164/Brazil/RJ-MENDES/2021|2021-08-23:0.0001409196)9:0.0000009904,LNN05142/Brazil/RJ-CACHOEIRAS_DE_MACACU/2021|2021-08-23:0.0000348199)9:0.0000009904,((LNN05834/Brazil/RJ-MARICA/2021|2021-09-05:0.0000350736,(LNN05852/Brazil/RJ-SILVA_JARDIM/2021|2021-09-08:0.0000009904,LNN05449/Brazil/RJ-SILVA_JARDIM/2021|2021-08-25:0.0000009904)100:0.0000348727)100:0.0000348828,hCoV-19/Brazil/RJ-LNN04684/2021|EPI_ISL_3615034|2021-07-26:0.0000699829)100:0.0000347631)10:0.0000009904,hCoV-19/Brazil/RJ-LNN03661/2021|EPI_ISL_3245347|2021-07-08:0.0000009904)8:0.0000009904,(((LNN05727/Brazil/RJ-PETROPOLIS/2021|2021-09-09:0.0000349766,hCoV-19/Brazil/RJ-LNN04630/2021|EPI_ISL_3614952|2021-07-24:0.0000009904)10:0.0000009904,hCoV-19/Brazil/RJ-LNN04594/2021|EPI_ISL_3614923|2021-07-26:0.0000009904)10:0.0000009904,hCoV-19/Brazil/RJ-LNN04578/2021|EPI_ISL_3614915|2021-07-30:0.0000009904)10:0.0000009904)9:0.0000009904,hCoV-19/Brazil/RJ-LNN04248/2021|EPI_ISL_3245401|2021-07-12:0.0000009904)8:0.0000009904,(((((LNN05841/Brazil/RJ-ITABORAI/2021|2021-09-04:0.0001047054,hCoV-19/Brazil/RJ-LNN05065/2021|EPI_ISL_3921472|2021-08-09:0.0000697601)14:0.0000009904,(((LNN05194/Brazil/RJ-RIO_DAS_OSTRAS/2021|2021-08-20:0.0000009904,hCoV-19/Brazil/RJ-LNN04475/2021|EPI_ISL_3614858|2021-07-28:0.0000349672)50:0.0000009904,hCoV-19/Brazil/RJ-LNN04512/2021|EPI_ISL_3614875|2021-07-29:0.0000009904)36:0.0000009904,hCoV-19/Brazil/RJ-LNN04529/2021|EPI_ISL_3614884|2021-07-31:0.0000009904)36:0.0000009904)13:0.0000009904,(LNN05461/Brazil/RJ-RIO_DE_JANEIRO/2021|2021-08-20:0.0001046971,hCoV-19/Brazil/RJ-LNN05061/2021|EPI_ISL_3921470|2021-08-11:0.0000699823)100:0.0000348222)100:0.0000347556,hCoV-19/Brazil/RJ-FIOCRUZ-48904/2021|EPI_ISL_4212795|2021-08-16:0.0000347780)12:0.0000009904,((hCoV-19/Denmark/DCGC-133575/2021|EPI_ISL_3072449|2021-07-21:0.0000009904,hCoV-19/Denmark/DCGC-137071/2021|EPI_ISL_3127104|2021-07-24:0.0000009904)98:0.0000009904,hCoV-19/Denmark/DCGC-138647/2021|EPI_ISL_3162633|2021-07-26:0.0000009904)100:0.0000347599)9:0.0000009904)10:0.0000009904,((LNN05462/Brazil/RJ-RIO_DE_JANEIRO/2021|2021-08-20:0.0000347548,hCoV-19/Brazil/SP-NVBS4797GENOV045615931615/2021|EPI_ISL_4413543|2021-08-10:0.0000347551)13:0.0000009904,((hCoV-19/Brazil/RJ-LNN05091/2021|EPI_ISL_3921498|2021-08-08:0.0000348175,hCoV-19/Brazil/SP-HIAE-ID861/2021|EPI_ISL_4926915|2021-10-06:0.0001403491)10:0.0000009904,hCoV-19/Brazil/RJ-FIOCRUZ-44778/2021|EPI_ISL_4061360|2021-08-02:0.0000009904)10:0.0000009904)9:0.0000009904)10:0.0000009904,(LNN05883/Brazil/RJ-RIO_DE_JANEIRO/2021|2021-09-04:0.0000009904,hCoV-19/Brazil/RJ-LNN04637/2021|EPI_ISL_3615007|2021-07-27:0.0000349574)11:0.0000009904)11:0.0000347551)10:0.0000009904,(((((LNN05617/Brazil/RJ-NOVA_FRIBURGO/2021|2021-09-03:0.0000009904,LNN05618/Brazil/RJ-NOVA_FRIBURGO/2021|2021-09-03:0.0000009904)100:0.0000348548,((LNN05696/Brazil/RJ-NOVA_FRIBURGO/2021|2021-09-07:0.0000349913,LNN05316/Brazil/RJ-NOVA_FRIBURGO/2021|2021-08-25:0.0000009904)100:0.0000699892,LNN05311/Brazil/RJ-NOVA_FRIBURGO/2021|2021-08-25:0.0000697579)100:0.0000348609)100:0.0000348461,(((LNN05631/Brazil/RJ-CARMO/2021|2021-09-03:0.0000009904,LNN05632/Brazil/RJ-CARMO/2021|2021-09-03:0.0000349078)100:0.0001046676,hCoV-19/Brazil/RJ-LNN04971/2021|EPI_ISL_3921367|2021-08-13:0.0000009904)100:0.0000348783,LNN05267/Brazil/RJ-DUAS_BARRAS/2021|2021-08-27:0.0001756773)100:0.0000697468)80:0.0000009904,(((LNN05679/Brazil/RJ-BOM_JARDIM/2021|2021-09-01:0.0000347577,hCoV-19/Brazil/RJ-FIOCRUZ-44743/2021|EPI_ISL_4061331|2021-08-04:0.0000348279)11:0.0000009904,hCoV-19/Brazil/RJ-FIOCRUZ-48348/2021|EPI_ISL_4237197|2021-07-07:0.0000009904)9:0.0000009904,hCoV-19/Brazil/RJ-LNN04541/2021|EPI_ISL_3614891|2021-07-29:0.0000009904)11:0.0000009904)100:0.0000347545,hCoV-19/Brazil/RJ-LNN04139/2021|EPI_ISL_3014461|2021-06-29:0.0000701902)10:0.0000009904)9:0.0000009904)8:0.0000009904,((((((((LNN05847/Brazil/RJ-RIO_BONITO/2021|2021-09-09:0.0000350728,LNN05873/Brazil/RJ-RIO_DE_JANEIRO/2021|2021-09-06:0.0000702317)100:0.0000349499,(LNN05854/Brazil/RJ-RIO_DE_JANEIRO/2021|2021-09-08:0.0000348201,hCoV-19/Brazil/RJ-LNN05071/2021|EPI_ISL_3921478|2021-08-08:0.0000349675)58:0.0000009904)33:0.0000009904,hCoV-19/Brazil/RJ-LNN04780/2021|EPI_ISL_3921020|2021-08-09:0.0000701533)56:0.0000009904,hCoV-19/Brazil/RJ-LNN04453/2021|EPI_ISL_3614852|2021-07-26:0.0000009904)57:0.0000009904,LNN05330/Brazil/RJ-CABO_FRIO/2021|2021-08-27:0.0000699223)63:0.0000009904,(((LNN05471/Brazil/RJ-BELFORD_ROXO/2021|2021-08-22:0.0001745750,(hCoV-19/Brazil/RJ-LNN05036/2021|EPI_ISL_3921449|2021-08-09:0.0000349146,hCoV-19/Brazil/RJ-LNN05075/2021|EPI_ISL_3921482|2021-08-09:0.0000697755)100:0.0000697759)24:0.0000009904,hCoV-19/Brazil/RJ-LNN05097/2021|EPI_ISL_3921504|2021-08-09:0.0000009904)23:0.0000009904,hCoV-19/Brazil/RJ-LNN04306/2021|EPI_ISL_3245451|2021-07-14:0.0000347647)100:0.0000347562)67:0.0000347548,hCoV-19/Brazil/RJ-LNN04793/2021|EPI_ISL_3921055|2021-08-05:0.0001046219)11:0.0000009904,hCoV-19/Brazil/RJ-LNN04197/2021|EPI_ISL_3245368|2021-07-11:0.0000348457)10:0.0000009904)10:0.0000009904)9:0.0000009904,(((LNN05861/Brazil/RJ-RIO_DE_JANEIRO/2021|2021-09-06:0.0000350256,hCoV-19/Brazil/RJ-LNN04851/2021|EPI_ISL_3921174|2021-08-12:0.0000699903)10:0.0000009904,hCoV-19/Brazil/RJ-LNN04172/2021|EPI_ISL_3245350|2021-07-13:0.0000347537)10:0.0000009904,(hCoV-19/Brazil/RJ-LNN03317/2021|EPI_ISL_2837299|2021-06-17:0.0000009904,hCoV-19/Brazil/RJ-LNN04255/2021|EPI_ISL_3245408|2021-07-13:0.0000009904)10:0.0000009904)8:0.0000009904)9:0.0000009904,((LNN05867/Brazil/RJ-RIO_DE_JANEIRO/2021|2021-09-10:0.0000009904,hCoV-19/Brazil/RJ-FIOCRUZ-48911/2021|EPI_ISL_4212786|2021-08-18:0.0001047013)100:0.0000347524,hCoV-19/Brazil/RJ-LNN04198/2021|EPI_ISL_3245369|2021-07-10:0.0001046399)10:0.0000009904)8:0.0000009904)9:0.0000009904,(((LNN05547/Brazil/RJ-ITATIAIA/2021|2021-09-06:0.0000009904,LNN05204/Brazil/RJ-ITATIAIA/2021|2021-08-23:0.0000348557)100:0.0000347564,(LNN05468/Brazil/RJ-RIO_DE_JANEIRO/2021|2021-08-23:0.0001403503,(hCoV-19/Brazil/RJ-LNN04993/2021|EPI_ISL_3921411|2021-08-09:0.0000009904,hCoV-19/Brazil/RJ-LNN04993/2021|EPI_ISL_3921411|2021-08-09:0.0000009904)100:0.0001749854)10:0.0000009904)8:0.0000009904,((LNN05658/Brazil/RJ-MANGARATIBA/2021|2021-09-02:0.0000350105,LNN05820/Brazil/RJ-ITAGUAI/2021|2021-09-04:0.0000009904)100:0.0001753234,hCoV-19/Brazil/RJ-LNN04265/2021|EPI_ISL_3245416|2021-07-12:0.0001043622)10:0.0000009904)9:0.0000009904)8:0.0000009904,((hCoV-19/Brazil/RJ-LNN04510/2021|EPI_ISL_3614873|2021-07-29:0.0000009904,hCoV-19/Brazil/RJ-LNN04511/2021|EPI_ISL_3614874|2021-07-29:0.0000009904)100:0.0001050375,hCoV-19/Brazil/RJ-FIOCRUZ-45630/2021|EPI_ISL_4061444|2021-08-19:0.0000347557)18:0.0000009904)9:0.0000009904,(((((LNN05657/Brazil/RJ-SAO_SEBASTIAO_DO_ALTO/2021|2021-09-02:0.0001068829,LNN05176/Brazil/RJ-ITAPERUNA/2021|2021-08-24:0.0000009904)88:0.0000352084,LNN05145/Brazil/RJ-VARRE-SAI/2021|2021-08-23:0.0000009904)88:0.0000697463,hCoV-19/Brazil/RJ-FIOCRUZ-48641/2021|EPI_ISL_4212779|2021-09-01:0.0001044925)11:0.0000009904,((hCoV-19/Brazil/RJ-LNN04691/2021|EPI_ISL_3615040|2021-07-24:0.0000009904,(hCoV-19/Brazil/RJ-LNN05045/2021|EPI_ISL_3921457|2021-08-08:0.0000009904,hCoV-19/Brazil/RJ-LNN05054/2021|EPI_ISL_3921465|2021-08-09:0.0000009904)100:0.0000348459)100:0.0000347549,(hCoV-19/Brazil/RJ-LNN04749/2021|EPI_ISL_3920928|2021-08-08:0.0001049821,(hCoV-19/Brazil/RJ-LNN04850/2021|EPI_ISL_3921173|2021-08-12:0.0000348726,hCoV-19/Brazil/RJ-FIOCRUZ-49401/2021|EPI_ISL_4257256|2021-09-03:0.0001046666)72:0.0000348761)72:0.0000347397)10:0.0000009904)10:0.0000009904,(((LNN05193/Brazil/RJ-RIO_DAS_OSTRAS/2021|2021-08-20:0.0000349650,hCoV-19/Brazil/RJ-LNN04748/2021|EPI_ISL_3920926|2021-08-07:0.0000009904)74:0.0000009904,LNN05358/Brazil/RJ-RIO_DAS_OSTRAS/2021|2021-08-26:0.0000009904)75:0.0000347746,hCoV-19/Brazil/RJ-FIOCRUZ-44784/2021|EPI_ISL_4061365|2021-08-03:0.0000347827)10:0.0000009904)8:0.0000009904)9:0.0000009904,((LNN05433/Brazil/RJ-MARICA/2021|2021-08-22:0.0002105137,hCoV-19/Brazil/RJ-FIOCRUZ-46895/2021|EPI_ISL_4237233|2021-08-25:0.0000697505)10:0.0000009904,hCoV-19/Brazil/SP-HIAE-ID857/2021|EPI_ISL_4926911|2021-10-06:0.0001403352)10:0.0000009904)8:0.0000009904,((((((((LNN05639/Brazil/RJ-NATIVIDADE/2021|2021-09-02:0.0001424806,LNN05454/Brazil/RJ-TANGUA/2021|2021-08-23:0.0000704580)11:0.0000009904,hCoV-19/Brazil/RJ-LNN04764/2021|EPI_ISL_3920973|2021-08-09:0.0000009904)8:0.0000009904,hCoV-19/Brazil/RS-LMM60260/2021|EPI_ISL_3460248|2021-06-28:0.0000009904)9:0.0000009904,((LNN05891/Brazil/RJ-RIO_DE_JANEIRO/2021|2021-09-06:0.0001762442,LNN05305/Brazil/RJ-MANGARATIBA/2021|2021-08-26:0.0000702201)9:0.0000009904,hCoV-19/Brazil/RJ-LNN04743/2021|EPI_ISL_3920910|2021-08-08:0.0000009904)9:0.0000009904)10:0.0000009904,hCoV-19/Brazil/RJ-LNN05113/2021|EPI_ISL_3921519|2021-08-11:0.0000009904)10:0.0000009904,((LNN05745/Brazil/RJ-MACAE/2021|2021-09-09:0.0001045460,LNN05502/Brazil/RJ-RIO_DE_JANEIRO/2021|2021-08-20:0.0000708029)97:0.0000009904,hCoV-19/Brazil/RJ-FIOCRUZ-46414/2021|EPI_ISL_4237241|2021-08-23:0.0000697461)100:0.0000697474)10:0.0000009904,((((((((((LNN05415/Brazil/RJ-NOVA_IGUACU/2021|2021-08-20:0.0000000000,hCoV-19/Brazil/RJ-LNN03391/2021|EPI_ISL_3245103|2021-06-25:0.0000000000):0.0000000000,hCoV-19/Brazil/RJ-LNN04940/2021|EPI_ISL_3921313|2021-08-09:0.0000000000):0.0000000000,hCoV-19/Brazil/RJ-FIOCRUZ-50733/2021|EPI_ISL_4543233|2021-09-14:0.0000000000):0.0000000000,hCoV-19/Brazil/RJ-LNN04257/2021|EPI_ISL_3245410|2021-07-13:0.0000000000):0.0000000000,hCoV-19/Brazil/RJ-LNN04083/2021|EPI_ISL_3014453|2021-06-28:0.0000000000):0.0000000000,hCoV-19/Brazil/RJ-LNN04289/2021|EPI_ISL_3245438|2021-07-13:0.0000000000):0.0000000000,hCoV-19/Brazil/RJ-LNN04628/2021|EPI_ISL_3614950|2021-07-25:0.0000000000):0.0000000000,hCoV-19/Brazil/RJ-FIOCRUZ-32083/2021|EPI_ISL_3801815|2021-06-28:0.0000000000):0.0000000000,hCoV-19/Brazil/RJ-LNN04171/2021|EPI_ISL_3014470|2021-06-17:0.0000000000):0.0000000000,hCoV-19/Brazil/RJ-LNN04244/2021|EPI_ISL_3245399|2021-07-12:0.0000000000):0.0000009904)8:0.0000009904,(LNN05283/Brazil/RJ-CABO_FRIO/2021|2021-08-25:0.0000349664,hCoV-19/Brazil/AL-FIOCRUZ-00881/2021|EPI_ISL_3912402|2021-07-03:0.0000347941)11:0.0000009904)9:0.0000009904)9:0.0000009904,LNN05473/Brazil/RJ-RIO_DE_JANEIRO/2021|2021-08-22:0.0000009904)10:0.0000009904,((((LNN05823/Brazil/RJ-NITEROI/2021|2021-09-05:0.0000702210,LNN05377/Brazil/RJ-NOVA_IGUACU/2021|2021-08-23:0.0001427220)10:0.0000009904,LNN05860/Brazil/RJ-RIO_DE_JANEIRO/2021|2021-09-06:0.0000349677)9:0.0000009904,(hCoV-19/Brazil/RJ-LNN04587/2021|EPI_ISL_3614917|2021-07-27:0.0000349769,hCoV-19/Brazil/GO-HLAGYN-1905954/2021|EPI_ISL_5438976|2021-10-06:0.0001442317)10:0.0000009904)9:0.0000009904,hCoV-19/Brazil/RJ-LNN04078/2021|EPI_ISL_3014452|2021-06-28:0.0000009904)10:0.0000009904)11:0.0000347549,((LNN05623/Brazil/RJ-SAPUCAIA/2021|2021-09-03:0.0001048361,hCoV-19/Brazil/RJ-LNN04099/2021|EPI_ISL_3014455|2021-06-29:0.0000009904)26:0.0000009904,(((((LNN05644/Brazil/RJ-ARARUAMA/2021|2021-09-01:0.0000702153,hCoV-19/Brazil/RJ-LNN04481/2021|EPI_ISL_3614861|2021-07-26:0.0000009904)57:0.0000009904,LNN05326/Brazil/RJ-SAO_PEDRO_DA_ALDEIA/2021|2021-08-28:0.0001403593)10:0.0000009904,hCoV-19/Brazil/RJ-LNN04195/2021|EPI_ISL_3245367|2021-07-11:0.0000347582)10:0.0000009904,hCoV-19/Brazil/DF-NVBS3949GENOV827795260514/2021|EPI_ISL_4414151|2021-07-02:0.0000009904)9:0.0000009904,(LNN05260/Brazil/RJ-CANTAGALO/2021|2021-08-22:0.0000697707,hCoV-19/Brazil/RJ-LNN04958/2021|EPI_ISL_3921334|2021-08-13:0.0000009904)10:0.0000009904)10:0.0000009904)11:0.0000347573)10:0.0000009904,(((((LNN05667/Brazil/RJ-PIRAI/2021|2021-09-02:0.0000009904,(LNN05722/Brazil/RJ-PIRAI/2021|2021-09-10:0.0000350671,LNN05723/Brazil/RJ-PIRAI/2021|2021-09-10:0.0000009904)100:0.0000702258)99:0.0000009904,LNN05668/Brazil/RJ-PIRAI/2021|2021-09-02:0.0000009904)100:0.0000697949,((LNN05153/Brazil/RJ-SAPUCAIA/2021|2021-08-23:0.0000009904,LNN05200/Brazil/RJ-SUMIDOURO/2021|2021-08-20:0.0000009904)100:0.0001047418,LNN05303/Brazil/RJ-CARDOSO_MOREIRA/2021|2021-08-24:0.0001053481)100:0.0000347781)78:0.0000009904,hCoV-19/Brazil/RJ-LNN04560/2021|EPI_ISL_3614903|2021-07-28:0.0000348495)79:0.0000009904,LNN05866/Brazil/RJ-RIO_DE_JANEIRO/2021|2021-09-10:0.0002126792)100:0.0000347560)10:0.0000009904)9:0.0000009904,(((((((((((((((LNN05531/Brazil/RJ-MACAE/2021|2021-09-06:0.0000009904,LNN05605/Brazil/RJ-QUISSAMA/2021|2021-09-04:0.0000009904)98:0.0000009904,(((LNN05559/Brazil/RJ-CASIMIRO_DE_ABREU/2021|2021-09-03:0.0000009904,LNN05560/Brazil/RJ-CASIMIRO_DE_ABREU/2021|2021-09-03:0.0000009904)100:0.0000009904,LNN05561/Brazil/RJ-CASIMIRO_DE_ABREU/2021|2021-09-03:0.0000701574)100:0.0000700237,hCoV-19/Brazil/RJ-FIOCRUZ-48337/2021|EPI_ISL_4237209|2021-08-19:0.0000347611)98:0.0000009904)100:0.0000347607,(LNN05199/Brazil/RJ-SUMIDOURO/2021|2021-08-20:0.0000350763,hCoV-19/Brazil/RJ-LNN04935/2021|EPI_ISL_3921308|2021-08-10:0.0000009904)100:0.0000697816)36:0.0000009904,hCoV-19/Brazil/RJ-LNN04279/2021|EPI_ISL_3245428|2021-07-16:0.0000009904)8:0.0000009904,hCoV-19/Brazil/RJ-LNN04278/2021|EPI_ISL_3245427|2021-07-16:0.0000009904)9:0.0000009904,(((hCoV-19/Brazil/RJ-LNN04619/2021|EPI_ISL_3614944|2021-07-26:0.0000701188,hCoV-19/Brazil/RJ-FIOCRUZ-46409/2021|EPI_ISL_4237200|2021-08-23:0.0000009904)100:0.0000347611,(hCoV-19/Brazil/RJ-LNN04960/2021|EPI_ISL_3921340|2021-08-16:0.0000009904,hCoV-19/Brazil/RJ-LNN04961/2021|EPI_ISL_3921342|2021-08-16:0.0000009904)100:0.0001046745)12:0.0000009904,((hCoV-19/Brazil/RJ-LNN04649/2021|EPI_ISL_3615014|2021-07-26:0.0000349479,hCoV-19/Brazil/RJ-FIOCRUZ-49450/2021|EPI_ISL_4220326|2021-08-20:0.0000348700)100:0.0001044101,(hCoV-19/Brazil/RJ-LNN04868/2021|EPI_ISL_3921191|2021-08-11:0.0000009904,(hCoV-19/Brazil/RJ-LNN04869/2021|EPI_ISL_3921192|2021-08-11:0.0000009904,hCoV-19/Brazil/RJ-LNN04870/2021|EPI_ISL_3921193|2021-08-11:0.0000009904)99:0.0000009904)100:0.0000347607)18:0.0000009904)9:0.0000009904)9:0.0000009904,((((LNN05759/Brazil/RJ-PARAIBA_DO_SUL/2021|2021-09-05:0.0000350764,LNN05322/Brazil/RJ-TRES_RIOS/2021|2021-08-30:0.0000009904)100:0.0001051800,LNN05862/Brazil/RJ-RIO_DE_JANEIRO/2021|2021-09-06:0.0001052046)33:0.0000009904,LNN05379/Brazil/RJ-SAO_JOAO_DE_MERITI/2021|2021-08-24:0.0001761644)14:0.0000009904,hCoV-19/Brazil/RJ-LNN04280/2021|EPI_ISL_3245429|2021-07-16:0.0000009904)15:0.0000009904)12:0.0000009904,hCoV-19/Brazil/RJ-FIOCRUZ-47967/2021|EPI_ISL_4237218|2021-08-30:0.0000347594)100:0.0000347668,(((((LNN05613/Brazil/RJ-VOLTA_REDONDA/2021|2021-09-03:0.0000350356,hCoV-19/Brazil/RJ-FIOCRUZ-48896/2021|EPI_ISL_4212788|2021-08-17:0.0000347837)43:0.0000009904,(LNN05802/Brazil/RJ-NILOPOLIS/2021|2021-08-30:0.0000702340,hCoV-19/Brazil/RJ-FIOCRUZ-48892/2021|EPI_ISL_4212791|2021-08-16:0.0000698004)25:0.0000009904)69:0.0000009904,(LNN05815/Brazil/RJ-SEROPEDICA/2021|2021-09-07:0.0000009904,hCoV-19/Brazil/RJ-FIOCRUZ-48893/2021|EPI_ISL_4212792|2021-08-16:0.0000009904)100:0.0000347559)99:0.0000347615,LNN05409/Brazil/RJ-MAGE/2021|2021-08-19:0.0001764776)90:0.0000347578,(LNN05470/Brazil/RJ-RIO_DE_JANEIRO/2021|2021-08-22:0.0000349135,hCoV-19/Brazil/RJ-LNN05105/2021|EPI_ISL_3921511|2021-08-09:0.0000009904)100:0.0000697788)17:0.0000009904)10:0.0000009904,((((LNN05638/Brazil/RJ-TERESOPOLIS/2021|2021-08-31:0.0000351214,LNN05172/Brazil/RJ-SAO_PEDRO_DA_ALDEIA/2021|2021-08-23:0.0000009904)100:0.0000349673,((((LNN05849/Brazil/RJ-SILVA_JARDIM/2021|2021-09-09:0.0000009904,(LNN05850/Brazil/RJ-SILVA_JARDIM/2021|2021-09-09:0.0000009904,LNN05851/Brazil/RJ-SILVA_JARDIM/2021|2021-09-09:0.0000009904)100:0.0000349630)100:0.0002459400,((LNN05136/Brazil/RJ-TERESOPOLIS/2021|2021-08-19:0.0001050098,LNN50017/Brazil/RJ-TERESOPOLIS/2021|2021-08-23:0.0001764053)33:0.0000009904,LNN05139/Brazil/RJ-TERESOPOLIS/2021|2021-08-22:0.0000009904)18:0.0000009904)10:0.0000009904,LNN05138/Brazil/RJ-TERESOPOLIS/2021|2021-08-22:0.0000348469)10:0.0000009904,(hCoV-19/Brazil/RJ-LNN04864/2021|EPI_ISL_3921187|2021-08-11:0.0000009904,((hCoV-19/Brazil/RJ-LNN04882/2021|EPI_ISL_3921205|2021-08-10:0.0000009904,hCoV-19/Brazil/RJ-LNN04883/2021|EPI_ISL_3921206|2021-08-11:0.0000009904)100:0.0000347627,hCoV-19/Brazil/RJ-LNN04894/2021|EPI_ISL_3921237|2021-08-12:0.0000347625)23:0.0000009904)9:0.0000009904)10:0.0000009904)100:0.0000697747,((LNN50008/Brazil/RJ-PETROPOLIS/2021|2021-08-17:0.0000009904,LNN50016/Brazil/RJ-PETROPOLIS/2021|2021-08-18:0.0000711453)90:0.0000009904,(hCoV-19/Brazil/RJ-FIOCRUZ-44755/2021|EPI_ISL_4061339|2021-08-09:0.0000009904,(hCoV-19/Brazil/RJ-FIOCRUZ-44757/2021|EPI_ISL_4061341|2021-08-09:0.0000009904,hCoV-19/Brazil/RJ-FIOCRUZ-44759/2021|EPI_ISL_4061343|2021-08-09:0.0000009904)90:0.0000009904)98:0.0000009904)100:0.0000347565)11:0.0000009904,hCoV-19/Brazil/RJ-LNN04325/2021|EPI_ISL_3245463|2021-07-13:0.0000009904)8:0.0000009904)9:0.0000009904,(hCoV-19/Brazil/RJ-LNN03663/2021|EPI_ISL_3245349|2021-07-08:0.0000000000,hCoV-19/Brazil/RJ-LNN04924/2021|EPI_ISL_3921299|2021-08-05:0.0000000000):0.0000009904)8:0.0000009904,(LNN05681/Brazil/RJ-SAPUCAIA/2021|2021-09-02:0.0002113033,((LNN05383/Brazil/RJ-NOVA_IGUACU/2021|2021-08-21:0.0000349545,hCoV-19/Brazil/RJ-LNN05009/2021|EPI_ISL_3921426|2021-08-09:0.0000009904)100:0.0000697873,hCoV-19/Brazil/RJ-LNN04187/2021|EPI_ISL_3245363|2021-07-12:0.0000348575)100:0.0000347605)12:0.0000009904)10:0.0000009904,((((LNN05794/Brazil/RJ-MESQUITA/2021|2021-09-06:0.0000349593,(LNN05806/Brazil/RJ-MAGE/2021|2021-09-08:0.0000349789,LNN05169/Brazil/RJ-NATIVIDADE/2021|2021-08-24:0.0000702250)19:0.0000009904)18:0.0000009904,(LNN05406/Brazil/RJ-NILOPOLIS/2021|2021-08-20:0.0001775092,hCoV-19/Brazil/RJ-LNN04727/2021|EPI_ISL_3920864|2021-08-09:0.0000702435)28:0.0000009904)23:0.0000009904,hCoV-19/Brazil/RJ-LNN03676/2021|EPI_ISL_3014420|2021-06-26:0.0000009904)17:0.0000009904,hCoV-19/Brazil/RJ-LNN04107/2021|EPI_ISL_3014456|2021-06-30:0.0000009904)10:0.0000009904)14:0.0000347570,((LNN05894/Brazil/RJ-RIO_DE_JANEIRO/2021|2021-09-05:0.0000387659,hCoV-19/Brazil/RJ-FIOCRUZ-45364/2021|EPI_ISL_3832388|2021-08-17:0.0000009904)99:0.0000009904,hCoV-19/Brazil/RJ-LNN05093/2021|EPI_ISL_3921500|2021-08-07:0.0000009904)99:0.0000347669)11:0.0000009904,((((((LNN05546/Brazil/RJ-ITATIAIA/2021|2021-09-06:0.0000347612,(LNN05601/Brazil/RJ-QUATIS/2021|2021-09-03:0.0000009904,LNN05738/Brazil/RJ-QUATIS/2021|2021-09-10:0.0000347590)100:0.0000009904)100:0.0000347590,hCoV-19/Brazil/RJ-LNN04729/2021|EPI_ISL_3920870|2021-08-07:0.0000009904)100:0.0001043696,(((((((((LNN05785/Brazil/RJ-QUEIMADOS/2021|2021-09-01:0.0001411494,LNN05296/Brazil/RJ-SAO_PEDRO_DA_ALDEIA/2021|2021-08-26:0.0000702106)18:0.0000009904,hCoV-19/Brazil/RJ-FIOCRUZ-49449/2021|EPI_ISL_4220325|2021-08-23:0.0000697546)18:0.0000009904,(LNN05154/Brazil/RJ-NOVA_IGUACU/2021|2021-08-24:0.0000697502,LNN05503/Brazil/RJ-RIO_DE_JANEIRO/2021|2021-08-20:0.0001050443)18:0.0000009904)11:0.0000009904,hCoV-19/Brazil/RJ-FIOCRUZ-44774/2021|EPI_ISL_4061356|2021-08-02:0.0000009904)11:0.0000009904,LNN05430/Brazil/MS-CORUMBA/2021|2021-08-23:0.0000697545)38:0.0000009904,LNN05884/Brazil/RJ-RIO_DE_JANEIRO/2021|2021-09-08:0.0000701897)100:0.0000697535,((LNN05357/Brazil/RJ-RIO_DAS_OSTRAS/2021|2021-08-26:0.0000349724,hCoV-19/Brazil/RJ-LNN05078/2021|EPI_ISL_3921485|2021-08-09:0.0000009904)98:0.0000009904,hCoV-19/Brazil/RJ-FIOCRUZ-50854/2021|EPI_ISL_4543239|2021-09-14:0.0000009904)100:0.0000697546)11:0.0000009904,((hCoV-19/Brazil/RJ-LNN04885/2021|EPI_ISL_3921211|2021-08-09:0.0000348855,hCoV-19/Brazil/RJ-FIOCRUZ-51030/2021|EPI_ISL_4543254|2021-08-30:0.0001395643)100:0.0000697784,hCoV-19/Brazil/RJ-FIOCRUZ-48318/2021|EPI_ISL_4237210|2021-07-18:0.0000347644)10:0.0000009904)9:0.0000009904,hCoV-19/Brazil/RJ-LNN03756/2021|EPI_ISL_3014427|2021-06-28:0.0000009904)13:0.0000009904)32:0.0000009904,LNN05465/Brazil/RJ-RIO_DE_JANEIRO/2021|2021-08-20:0.0001417355)49:0.0000347574,(((((LNN05576/Brazil/RJ-CABO_FRIO/2021|2021-09-04:0.0001405774,(((((((LNN05721/Brazil/RJ-ARMACAO_DOS_BUZIOS/2021|2021-09-08:0.0001410733,hCoV-19/Brazil/RJ-LNN04513/2021|EPI_ISL_3614876|2021-07-27:0.0000349723)19:0.0000009904,hCoV-19/Brazil/RJ-LNN04551/2021|EPI_ISL_3614898|2021-07-27:0.0000349797)12:0.0000009904,hCoV-19/Brazil/RJ-LNN04808/2021|EPI_ISL_3921099|2021-08-07:0.0000349317)12:0.0000009904,(LNN05237/Brazil/RJ-ARMACAO_DOS_BUZIOS/2021|2021-08-18:0.0000348115,hCoV-19/Brazil/RJ-LNN04831/2021|EPI_ISL_3921155|2021-08-11:0.0000009904)63:0.0000347652)10:0.0000009904,(((LNN05762/Brazil/RJ-CONCEICAO_DE_MACABU/2021|2021-09-08:0.0000697848,LNN05356/Brazil/RJ-CONCEICAO_DE_MACABU/2021|2021-08-25:0.0000350797)100:0.0000348473,(LNN05845/Brazil/RJ-RIO_BONITO/2021|2021-09-08:0.0000009904,LNN05338/Brazil/RJ-SAO_PEDRO_DA_ALDEIA/2021|2021-08-29:0.0000349010)100:0.0001048530)100:0.0000347625,hCoV-19/Brazil/RJ-LNN04555/2021|EPI_ISL_3614901|2021-07-26:0.0000348660)10:0.0000009904)10:0.0000009904,((((LNN05171/Brazil/RJ-SAO_PEDRO_DA_ALDEIA/2021|2021-08-23:0.0000702170,hCoV-19/Brazil/RJ-LNN04969/2021|EPI_ISL_3921362|2021-08-13:0.0000009904)26:0.0000009904,hCoV-19/Brazil/RJ-LNN04579/2021|EPI_ISL_3614916|2021-07-28:0.0000009904)10:0.0000009904,(LNN05240/Brazil/RJ-ARMACAO_DOS_BUZIOS/2021|2021-08-19:0.0000706732,hCoV-19/Brazil/RJ-LNN04553/2021|EPI_ISL_3614900|2021-07-27:0.0000697597)17:0.0000009904)10:0.0000009904,(LNN05325/Brazil/RJ-SAO_PEDRO_DA_ALDEIA/2021|2021-08-27:0.0000000000,hCoV-19/Brazil/RJ-LNN04807/2021|EPI_ISL_3921096|2021-08-06:0.0000000000):0.0000009904)10:0.0000009904)8:0.0000009904,((LNN05285/Brazil/RJ-CABO_FRIO/2021|2021-08-26:0.0000347682,hCoV-19/Brazil/RJ-FIOCRUZ-46595/2021|EPI_ISL_4080791|2021-08-16:0.0000697666)11:0.0000009904,hCoV-19/Brazil/RJ-LNN03573/2021|EPI_ISL_3245272|2021-07-14:0.0000009904)10:0.0000009904)10:0.0000009904)10:0.0000009904,(LNN05213/Brazil/RJ-IGUABA_GRANDE/2021|2021-08-20:0.0000349178,hCoV-19/Brazil/RJ-LNN04926/2021|EPI_ISL_3921301|2021-08-08:0.0000009904)100:0.0001403233)82:0.0000347591,(((LNN05373/Brazil/RJ-NOVA_IGUACU/2021|2021-08-23:0.0001435927,hCoV-19/Brazil/RJ-LNN04642/2021|EPI_ISL_3615010|2021-07-26:0.0000349980)54:0.0000009904,hCoV-19/Brazil/RJ-LNN05080/2021|EPI_ISL_3921487|2021-08-07:0.0000349684)30:0.0000009904,hCoV-19/Brazil/RJ-LNN04633/2021|EPI_ISL_3614956|2021-07-25:0.0000009904)10:0.0000009904)10:0.0000009904,hCoV-19/Brazil/RJ-LNN04629/2021|EPI_ISL_3614951|2021-07-24:0.0000009904)10:0.0000009904,(LNN50019/Brazil/RJ-VOLTA_REDONDA/2021|2021-08-23:0.0000349133,hCoV-19/Brazil/RJ-LNN05068/2021|EPI_ISL_3921475|2021-08-09:0.0000009904)11:0.0000009904)18:0.0000347573)10:0.0000009904,(((LNN05571/Brazil/RJ-ANGRA_DOS_REIS/2021|2021-09-04:0.0000698763,hCoV-19/Brazil/RJ-FIOCRUZ-50103/2021|EPI_ISL_4418870|2021-09-10:0.0001046983)91:0.0000347421,((((LNN05298/Brazil/RJ-MANGARATIBA/2021|2021-08-26:0.0000702146,(hCoV-19/Brazil/RJ-LNN04797/2021|EPI_ISL_3921066|2021-08-06:0.0000350491,hCoV-19/Brazil/RJ-LNN04798/2021|EPI_ISL_3921070|2021-08-06:0.0000009904)100:0.0000349679)89:0.0000009904,hCoV-19/Brazil/RJ-LNN04884/2021|EPI_ISL_3921208|2021-08-09:0.0001049943)67:0.0000009904,hCoV-19/Brazil/RJ-LNN05087/2021|EPI_ISL_3921494|2021-08-10:0.0000701391)68:0.0000009904,hCoV-19/Brazil/RJ-LNN04781/2021|EPI_ISL_3921023|2021-08-09:0.0001409735)90:0.0000009904)81:0.0000009904,hCoV-19/Brazil/RJ-FIOCRUZ-51032/2021|EPI_ISL_4543256|2021-08-30:0.0001403274)91:0.0000347566)10:0.0000009904)9:0.0000009904)8:0.0000009904,(((((LNN05364/Brazil/RJ-SAO_FIDELIS/2021|2021-08-26:0.0000350548,hCoV-19/Brazil/RJ-LNN04872/2021|EPI_ISL_3921195|2021-08-13:0.0000009904)100:0.0001050212,(((hCoV-19/Brazil/RJ-LNN04550/2021|EPI_ISL_3614897|2021-07-27:0.0000009904,hCoV-19/Brazil/RJ-LNN05108/2021|EPI_ISL_3921514|2021-08-09:0.0000009904)69:0.0000009904,hCoV-19/Brazil/RJ-LNN05110/2021|EPI_ISL_3921516|2021-08-09:0.0000009904)69:0.0000009904,hCoV-19/Brazil/RJ-LNN05083/2021|EPI_ISL_3921490|2021-08-07:0.0001052629)100:0.0000348450)97:0.0000009904,LNN05444/Brazil/RJ-RIO_BONITO/2021|2021-08-19:0.0000697652)97:0.0000009904,hCoV-19/Brazil/RJ-LNN04726/2021|EPI_ISL_3920861|2021-08-07:0.0001750855)98:0.0000348498,(hCoV-19/Brazil/RJ-LNN03751/2021|EPI_ISL_3014426|2021-06-28:0.0000009904,((hCoV-19/Brazil/RJ-LNN03780/2021|EPI_ISL_3014429|2021-06-28:0.0000349684,hCoV-19/Brazil/SP-IB_133473/2021|EPI_ISL_5020263|2021-09-14:0.0002114791)11:0.0000009904,hCoV-19/Brazil/RJ-LNN04949/2021|EPI_ISL_3921322|2021-08-09:0.0001045574)8:0.0000009904)9:0.0000009904)9:0.0000009904)9:0.0000009904,((((((LNN05521/Brazil/RJ-PETROPOLIS/2021|2021-09-03:0.0001403504,(LNN05420/Brazil/RJ-RIO_DE_JANEIRO/2021|2021-08-21:0.0000347585,(hCoV-19/Brazil/RJ-LNN05005/2021|EPI_ISL_3921423|2021-08-06:0.0000697741,hCoV-19/Brazil/RJ-FIOCRUZ-44782/2021|EPI_ISL_4061363|2021-08-02:0.0000348532)39:0.0000009904)38:0.0000009904)100:0.0000697669,(hCoV-19/Brazil/RJ-LNN04467/2021|EPI_ISL_3614856|2021-07-22:0.0000349640,hCoV-19/Brazil/RJ-LNN04671/2021|EPI_ISL_3615026|2021-07-26:0.0001048617)99:0.0000009904)100:0.0000347529,(hCoV-19/Brazil/RJ-LNN04130/2021|EPI_ISL_3014457|2021-06-28:0.0000009904,hCoV-19/Brazil/RJ-LNN04832/2021|EPI_ISL_3921156|2021-08-11:0.0000009904)87:0.0000009904)77:0.0000009904,(hCoV-19/Brazil/RJ-LNN04320/2021|EPI_ISL_3245460|2021-07-12:0.0000009904,hCoV-19/Brazil/RJ-LNN04321/2021|EPI_ISL_3245461|2021-07-12:0.0000348498)100:0.0000347530)100:0.0000697660,(hCoV-19/Brazil/RJ-LNN04941/2021|EPI_ISL_3921314|2021-08-06:0.0001395694,hCoV-19/Brazil/RJ-FIOCRUZ-48325/2021|EPI_ISL_4237203|2021-07-19:0.0000009904)60:0.0000347561)11:0.0000009904,(((LNN05697/Brazil/RJ-NOVA_FRIBURGO/2021|2021-09-07:0.0000009904,LNN05226/Brazil/RJ-QUATIS/2021|2021-08-23:0.0000348946)99:0.0000009904,LNN05710/Brazil/RJ-CANTAGALO/2021|2021-09-11:0.0000009904)100:0.0000347711,hCoV-19/Brazil/RJ-FIOCRUZ-49307/2021|EPI_ISL_4220319|2021-08-25:0.0001046173)11:0.0000009904)8:0.0000009904)10:0.0000009904,((hCoV-19/Brazil/RJ-LNN04603/2021|EPI_ISL_3614932|2021-07-25:0.0000349780,hCoV-19/Brazil/RJ-LNN04718/2021|EPI_ISL_3615052|2021-07-26:0.0000350665)100:0.0000348770,hCoV-19/Brazil/RJ-LNN04731/2021|EPI_ISL_3920874|2021-08-04:0.0001048044)11:0.0000009904)9:0.0000009904,((((((LNN05554/Brazil/RJ-TRES_RIOS/2021|2021-08-30:0.0000347600,hCoV-19/Brazil/RJ-FIOCRUZ-50852/2021|EPI_ISL_4543237|2021-09-14:0.0001043717)11:0.0000009904,(((LNN05728/Brazil/RJ-PETROPOLIS/2021|2021-09-08:0.0000701986,hCoV-19/Brazil/RJ-LNN04645/2021|EPI_ISL_3615012|2021-07-26:0.0000702002)20:0.0000009904,(LNN05808/Brazil/RJ-MAGE/2021|2021-09-07:0.0001400378,LNN05395/Brazil/RJ-MESQUITA/2021|2021-08-21:0.0000348746)100:0.0000347483)10:0.0000009904,hCoV-19/Brazil/RJ-FIOCRUZ-32096/2021|EPI_ISL_3801816|2021-06-28:0.0000009904)9:0.0000009904)10:0.0000009904,(((hCoV-19/Brazil/RJ-LNN04454/2021|EPI_ISL_3614853|2021-07-26:0.0000009904,(hCoV-19/Brazil/RJ-LNN04597/2021|EPI_ISL_3614926|2021-07-26:0.0000009904,hCoV-19/Brazil/RJ-LNN04598/2021|EPI_ISL_3614927|2021-07-26:0.0000349368)100:0.0000348387)10:0.0000009904,(hCoV-19/Brazil/RJ-LNN04733/2021|EPI_ISL_3920880|2021-08-07:0.0000009904,hCoV-19/Brazil/RJ-LNN04747/2021|EPI_ISL_3920922|2021-08-08:0.0000009904)100:0.0000698503)10:0.0000009904,((hCoV-19/Brazil/RJ-LNN04901/2021|EPI_ISL_3921256|2021-08-11:0.0001043694,hCoV-19/Brazil/RJ-FIOCRUZ-49459/2021|EPI_ISL_4220332|2021-08-27:0.0001403014)10:0.0000009904,hCoV-19/Brazil/RJ-FIOCRUZ-49680/2021|EPI_ISL_4257236|2021-09-07:0.0000698114)10:0.0000009904)10:0.0000009904)9:0.0000009904,(LNN05320/Brazil/MG-TEOFILO_OTONI/2021|2021-08-26:0.0000000000,hCoV-19/Brazil/RJ-FIOCRUZ-32107/2021|EPI_ISL_3801817|2021-06-28:0.0000000000):0.0000009904)10:0.0000009904,(((LNN05568/Brazil/RJ-ANGRA_DOS_REIS/2021|2021-09-03:0.0000009904,LNN05293/Brazil/RJ-CABO_FRIO/2021|2021-08-25:0.0001050552)38:0.0000009904,hCoV-19/Brazil/RJ-LNN05032/2021|EPI_ISL_3921447|2021-08-08:0.0001409578)10:0.0000009904,hCoV-19/Brazil/RJ-LNN03705/2021|EPI_ISL_3014424|2021-06-25:0.0000009904)10:0.0000009904)70:0.0000347564,(((((LNN05662/Brazil/RJ-MANGARATIBA/2021|2021-09-02:0.0000009904,LNN05229/Brazil/RJ-PIRAI/2021|2021-08-23:0.0000348121)100:0.0000009904,LNN05669/Brazil/RJ-PIRAI/2021|2021-09-02:0.0000697791)100:0.0000347579,hCoV-19/Brazil/RJ-LNN05106/2021|EPI_ISL_3921512|2021-08-09:0.0000009904)40:0.0000009904,hCoV-19/Brazil/RJ-LNN05025/2021|EPI_ISL_3921441|2021-08-07:0.0000009904)40:0.0000009904,LNN05675/Brazil/RJ-PARACAMBI/2021|2021-09-02:0.0000347651)100:0.0000697713)11:0.0000009904)10:0.0000009904,((((LNN05573/Brazil/RJ-BARRA_MANSA/2021|2021-09-04:0.0000348826,LNN05672/Brazil/RJ-MENDES/2021|2021-09-01:0.0000009904)100:0.0000347565,(((LNN05580/Brazil/RJ-CABO_FRIO/2021|2021-09-05:0.0001043612,LNN05886/Brazil/RJ-RIO_DE_JANEIRO/2021|2021-09-06:0.0000009904)98:0.0000009904,((LNN05835/Brazil/RJ-MARICA/2021|2021-09-05:0.0000009904,LNN05838/Brazil/RJ-MARICA/2021|2021-09-05:0.0000009904)100:0.0000350704,hCoV-19/Brazil/RJ-FIOCRUZ-52492/2021|EPI_ISL_4632901|2021-09-06:0.0000009904)100:0.0002099900)100:0.0000347482,(((LNN05855/Brazil/RJ-RIO_DE_JANEIRO/2021|2021-09-09:0.0000702235,LNN05457/Brazil/RJ-RIO_DE_JANEIRO/2021|2021-08-23:0.0000009904)65:0.0000009904,(hCoV-19/Brazil/RJ-FIOCRUZ-51023/2021|EPI_ISL_4543247|2021-09-01:0.0000697512,hCoV-19/Brazil/RJ-FIOCRUZ-51025/2021|EPI_ISL_4543248|2021-09-01:0.0000347494)45:0.0000009904)44:0.0000009904,hCoV-19/Brazil/RJ-FIOCRUZ-49453/2021|EPI_ISL_4220328|2021-08-23:0.0000009904)100:0.0000347574)100:0.0000697822)10:0.0000009904,((((((LNN05666/Brazil/RJ-SANTO_ANTONIO_DE_PADUA/2021|2021-09-02:0.0000009904,hCoV-19/Brazil/RJ-FIOCRUZ-52478/2021|EPI_ISL_4633865|2021-09-08:0.0000009904)99:0.0000009904,LNN05741/Brazil/RJ-SANTO_ANTONIO_DE_PADUA/2021|2021-09-09:0.0000009904)100:0.0001043880,LNN05880/Brazil/RJ-RIO_DE_JANEIRO/2021|2021-09-05:0.0001407149)100:0.0000348558,LNN05208/Brazil/RJ-IGUABA_GRANDE/2021|2021-08-21:0.0000350064)100:0.0000697711,hCoV-19/Brazil/RJ-LNN04983/2021|EPI_ISL_3921401|2021-08-07:0.0000698701)10:0.0000009904,((LNN05824/Brazil/RJ-NITEROI/2021|2021-09-05:0.0000349545,((((((LNN05484/Brazil/RJ-NOVA_IGUACU/2021|2021-08-23:0.0000725434,LNN05206/Brazil/RJ-IGUABA_GRANDE/2021|2021-08-19:0.0000009904)83:0.0000009904,hCoV-19/Brazil/RJ-LNN04741/2021|EPI_ISL_3920904|2021-08-06:0.0000009904)43:0.0000009904,(LNN05282/Brazil/RJ-CABO_FRIO/2021|2021-08-25:0.0000349555,hCoV-19/Brazil/RJ-LNN04817/2021|EPI_ISL_3921126|2021-08-06:0.0000702219)44:0.0000009904)98:0.0000009904,hCoV-19/Brazil/RJ-LNN05114/2021|EPI_ISL_3921520|2021-08-11:0.0001048238)100:0.0000699967,hCoV-19/Brazil/RJ-LNN04865/2021|EPI_ISL_3921188|2021-08-11:0.0001043817)20:0.0000009904,(hCoV-19/Brazil/RJ-FIOCRUZ-48887/2021|EPI_ISL_4212790|2021-08-16:0.0000350927,hCoV-19/Brazil/RJ-FIOCRUZ-47182/2021|EPI_ISL_4237227|2021-08-27:0.0000697742)28:0.0000009904)20:0.0000009904)44:0.0000347571,hCoV-19/Brazil/RJ-LNN05017/2021|EPI_ISL_3921433|2021-08-09:0.0000349694)10:0.0000009904)9:0.0000009904)9:0.0000009904,((((LNN05575/Brazil/RJ-CABO_FRIO/2021|2021-09-04:0.0000009904,LNN05323/Brazil/RJ-CABO_FRIO/2021|2021-08-28:0.0000009904)100:0.0000348478,(hCoV-19/Brazil/RJ-LNN03526/2021|EPI_ISL_3245226|2021-07-17:0.0000009904,(hCoV-19/Brazil/RJ-LNN04430/2021|EPI_ISL_3614843|2021-07-23:0.0000009904,hCoV-19/Brazil/RJ-LNN05074/2021|EPI_ISL_3921481|2021-08-09:0.0000697900)47:0.0000009904)47:0.0000009904)100:0.0000347623,LNN05859/Brazil/RJ-RIO_DE_JANEIRO/2021|2021-09-06:0.0001057924)100:0.0000347513,((((((((((((((LNN05869/Brazil/RJ-RIO_DE_JANEIRO/2021|2021-09-06:0.0000699515,hCoV-19/Brazil/RJ-FIOCRUZ-46083/2021|EPI_ISL_4080777|2021-08-09:0.0000009904)100:0.0001043770,hCoV-19/Brazil/RJ-FIOCRUZ-42904/2021|EPI_ISL_3540006|2021-07-26:0.0000697777)11:0.0000009904,hCoV-19/Brazil/RJ-LNN03544/2021|EPI_ISL_3245244|2021-07-15:0.0000347582)10:0.0000009904,(((LNN05469/Brazil/RJ-RIO_DE_JANEIRO/2021|2021-08-20:0.0001445072,(hCoV-19/Brazil/RJ-FIOCRUZ-37248/2021|EPI_ISL_3801885|2021-07-13:0.0000697892,hCoV-19/Norway/16036/2021|EPI_ISL_3375173|2021-07-23:0.0000347604)88:0.0000009904)58:0.0000347583,hCoV-19/Brazil/RJ-LNN04221/2021|EPI_ISL_3245384|2021-07-11:0.0000347595)11:0.0000009904,((hCoV-19/Brazil/RJ-LNN03920/2021|EPI_ISL_3014431|2021-06-28:0.0001053963,(hCoV-19/France/BFC-HMN-21072220234/2021|EPI_ISL_3453048|2021-07-12:0.0000009904,hCoV-19/France/BFC-HMN-21072220751/2021|EPI_ISL_3453059|2021-07-22:0.0000348599)100:0.0000348721)40:0.0000347537,hCoV-19/Brazil/RJ-FIOCRUZ-34788/2021|EPI_ISL_3801933|2021-07-09:0.0000347607)11:0.0000009904)9:0.0000009904)10:0.0000009904,(((LNN05418/Brazil/RJ-ITAGUAI/2021|2021-08-21:0.0001056861,hCoV-19/Brazil/RJ-LNN03598/2021|EPI_ISL_3245297|2021-07-12:0.0001047125)21:0.0000009904,hCoV-19/USA/AL-CDC-FG-054748/2021|EPI_ISL_3345000|2021-07-27:0.0001048475)11:0.0000009904,hCoV-19/Brazil/RJ-FIOCRUZ-42902/2021|EPI_ISL_3540004|2021-07-26:0.0000009904)9:0.0000009904)11:0.0000009904,hCoV-19/Brazil/RJ-FIOCRUZ-45631/2021|EPI_ISL_4061445|2021-08-19:0.0000697799)11:0.0000347593,hCoV-19/Brazil/RJ-FIOCRUZ-42907/2021|EPI_ISL_3540009|2021-07-26:0.0000347606)10:0.0000009904,(hCoV-19/Brazil/RJ-LNN03640/2021|EPI_ISL_3245337|2021-07-19:0.0000697859,(hCoV-19/Brazil/RJ-FIOCRUZ-46593/2021|EPI_ISL_4080789|2021-08-16:0.0000009904,hCoV-19/Brazil/RJ-FIOCRUZ-46594/2021|EPI_ISL_4080790|2021-08-16:0.0000009904)100:0.0001404436)17:0.0000009904)9:0.0000009904,((hCoV-19/Brazil/RJ-FIOCRUZ-42905/2021|EPI_ISL_3540007|2021-07-26:0.0000009904,hCoV-19/Brazil/RJ-FIOCRUZ-42906/2021|EPI_ISL_3540008|2021-07-26:0.0000009904)100:0.0000347685,hCoV-19/Brazil/RJ-FIOCRUZ-34243/2021|EPI_ISL_3801822|2021-07-05:0.0001403176)10:0.0000009904)8:0.0000009904,((((LNN05478/Brazil/RJ-RIO_DE_JANEIRO/2021|2021-08-25:0.0001053974,hCoV-19/Brazil/RJ-FIOCRUZ-34473/2021|EPI_ISL_3801795|2021-06-29:0.0000348566)100:0.0000698316,(hCoV-19/Brazil/RJ-FIOCRUZ-38004/2021|EPI_ISL_3801807|2021-07-07:0.0000348454,(hCoV-19/Brazil/RJ-FIOCRUZ-40368/2021|EPI_ISL_3801887|2021-07-27:0.0000009904,hCoV-19/Brazil/RJ-FIOCRUZ-34792/2021|EPI_ISL_3801932|2021-07-09:0.0000009904)100:0.0000697845)100:0.0000009904)43:0.0000347607,hCoV-19/Brazil/RJ-FIOCRUZ-46599/2021|EPI_ISL_4080773|2021-08-25:0.0001750426)10:0.0000009904,hCoV-19/Brazil/RJ-FIOCRUZ-42925/2021|EPI_ISL_3539830|2021-08-02:0.0000009904)10:0.0000009904)9:0.0000009904,(hCoV-19/Brazil/RJ-LNN03555/2021|EPI_ISL_3245254|2021-07-15:0.0000697832,hCoV-19/Brazil/RJ-FIOCRUZ-42913/2021|EPI_ISL_3540014|2021-07-26:0.0000347593)10:0.0000009904)9:0.0000009904,(((((LNN05895/Brazil/RJ-RIO_DE_JANEIRO/2021|2021-09-05:0.0002801800,(hCoV-19/Brazil/RJ-LNN03620/2021|EPI_ISL_3245318|2021-07-14:0.0000347679,((hCoV-19/Brazil/RJ-FIOCRUZ-34238/2021|EPI_ISL_3801819|2021-07-05:0.0000009904,hCoV-19/Brazil/RJ-FIOCRUZ-34242/2021|EPI_ISL_3801821|2021-07-05:0.0000009904)100:0.0000347654,hCoV-19/Brazil/RJ-FIOCRUZ-34241/2021|EPI_ISL_3801820|2021-07-05:0.0000009904)100:0.0000009904)100:0.0000347602)10:0.0000009904,((hCoV-19/Brazil/RJ-FIOCRUZ-34477/2021|EPI_ISL_3801796|2021-06-30:0.0000347644,hCoV-19/Brazil/RJ-FIOCRUZ-34485/2021|EPI_ISL_3801797|2021-06-30:0.0000009904)89:0.0000009904,hCoV-19/Brazil/RJ-FIOCRUZ-37997/2021|EPI_ISL_3801804|2021-07-05:0.0000698919)100:0.0000347614)10:0.0000009904,(((((((hCoV-19/Brazil/RJ-LNN03518/2021|EPI_ISL_3245219|2021-07-02:0.0000000000,hCoV-19/Brazil/RJ-FIOCRUZ-37998/2021|EPI_ISL_3801805|2021-07-05:0.0000000000):0.0000000000,hCoV-19/Brazil/RS-FIOCRUZ-37512/2021|EPI_ISL_3801934|2021-07-04:0.0000000000):0.0000000000,hCoV-19/Brazil/RJ-LNN03601/2021|EPI_ISL_3245299|2021-07-14:0.0000000000):0.0000000000,hCoV-19/Brazil/RJ-LNN04241/2021|EPI_ISL_3245397|2021-07-10:0.0000000000):0.0000000000,hCoV-19/Brazil/RJ-FIOCRUZ-33062/2021|EPI_ISL_3801917|2021-07-02:0.0000000000):0.0000000000,hCoV-19/Brazil/RJ-FIOCRUZ-37996/2021|EPI_ISL_3801803|2021-07-05:0.0000000000):0.0000009904,(hCoV-19/Brazil/RJ-LNN03597/2021|EPI_ISL_3245296|2021-07-12:0.0000697967,hCoV-19/Brazil/RJ-LNN04638/2021|EPI_ISL_3615008|2021-07-27:0.0000349723)10:0.0000009904)9:0.0000009904)8:0.0000009904,(hCoV-19/Brazil/RJ-FIOCRUZ-39295/2021|EPI_ISL_3801845|2021-07-10:0.0000347614,hCoV-19/Brazil/RJ-FIOCRUZ-45626/2021|EPI_ISL_4061448|2021-08-18:0.0000347729)10:0.0000009904)9:0.0000009904,(hCoV-19/Brazil/RJ-LNN03593/2021|EPI_ISL_3245292|2021-07-15:0.0000009904,(hCoV-19/Brazil/RJ-FIOCRUZ-34492/2021|EPI_ISL_3801798|2021-07-05:0.0000347609,hCoV-19/Brazil/RJ-FIOCRUZ-38804/2021|EPI_ISL_3801838|2021-07-13:0.0000347612)12:0.0000009904)9:0.0000009904)8:0.0000009904)10:0.0000009904,hCoV-19/Brazil/RJ-LNN03542/2021|EPI_ISL_3245242|2021-07-13:0.0000697867)11:0.0000347585,((hCoV-19/Brazil/RJ-LNN04133/2021|EPI_ISL_3014458|2021-06-29:0.0000009904,hCoV-19/Brazil/RJ-LNN04668/2021|EPI_ISL_3615024|2021-07-25:0.0000009904)100:0.0000009904,hCoV-19/Brazil/RJ-FIOCRUZ-42912/2021|EPI_ISL_3540013|2021-07-28:0.0000347595)100:0.0000697740)10:0.0000009904)10:0.0000009904)9:0.0000009904)10:0.0000009904,(((((((((LNN05764/Brazil/RJ-ARRAIAL_DO_CABO/2021|2021-09-02:0.0001917426,LNN05232/Brazil/RJ-ARMACAO_DOS_BUZIOS/2021|2021-08-18:0.0000009904)11:0.0000009904,LNN05239/Brazil/RJ-ARMACAO_DOS_BUZIOS/2021|2021-08-19:0.0000349887)23:0.0000349720,(hCoV-19/Brazil/RJ-FIOCRUZ-45901/2021|EPI_ISL_3832391|2021-08-04:0.0000708264,hCoV-19/Brazil/RJ-FIOCRUZ-44776/2021|EPI_ISL_4061358|2021-08-03:0.0000349906)98:0.0000009904)11:0.0000009904,((LNN05761/Brazil/RJ-SAO_JOSE_DO_VALE_DO_RIO_PRETO/2021|2021-09-05:0.0000350876,LNN05278/Brazil/RJ-PETROPOLIS/2021|2021-08-25:0.0000350749)100:0.0000702612,hCoV-19/Brazil/RJ-LNN04784/2021|EPI_ISL_3921031|2021-08-06:0.0000009904)100:0.0000697928)34:0.0000697880,(((LNN05647/Brazil/RJ-ARARUAMA/2021|2021-09-02:0.0000464820,LNN05483/Brazil/RJ-RIO_DE_JANEIRO/2021|2021-08-21:0.0000009904)100:0.0000935555,(hCoV-19/Brazil/RJ-LNN04548/2021|EPI_ISL_3614895|2021-07-27:0.0000698540,hCoV-19/Brazil/RJ-LNN05076/2021|EPI_ISL_3921483|2021-08-09:0.0000702490)99:0.0000009904)100:0.0000009904,hCoV-19/Brazil/RJ-FIOCRUZ-48245/2021|EPI_ISL_4212781|2021-08-31:0.0000704041)100:0.0000690534)10:0.0000009904,((((LNN05689/Brazil/RJ-RIO_CLARO/2021|2021-09-07:0.0000009904,hCoV-19/Brazil/RJ-FIOCRUZ-46597/2021|EPI_ISL_4080786|2021-08-17:0.0000349520)50:0.0000348467,(hCoV-19/Brazil/RJ-LNN04656/2021|EPI_ISL_3615018|2021-07-26:0.0000009904,hCoV-19/Brazil/RJ-LNN04665/2021|EPI_ISL_3615023|2021-07-25:0.0000350741)100:0.0000347585)22:0.0000009904,(hCoV-19/Brazil/RJ-LNN04590/2021|EPI_ISL_3614920|2021-07-27:0.0000349140,hCoV-19/Brazil/RJ-FIOCRUZ-48157/2021|EPI_ISL_4237214|2021-08-31:0.0000698081)93:0.0000347689)20:0.0000009904,hCoV-19/Brazil/RJ-FIOCRUZ-42832/2021|EPI_ISL_3540003|2021-08-06:0.0001046996)20:0.0000347565)10:0.0000009904,((((((LNN05512/Brazil/RJ-RIO_DAS_OSTRAS/2021|2021-09-04:0.0000009904,(LNN05513/Brazil/RJ-RIO_DAS_OSTRAS/2021|2021-09-04:0.0000009904,LNN05249/Brazil/RJ-SANTO_ANTONIO_DE_PADUA/2021|2021-08-19:0.0000349712)99:0.0000009904)100:0.0000698505,LNN05729/Brazil/RJ-SAO_FIDELIS/2021|2021-09-10:0.0002127048)100:0.0000348061,(LNN05705/Brazil/RJ-CAMPOS_DOS_GOYTACAZES/2021|2021-09-02:0.0001426320,(hCoV-19/Brazil/RJ-LNN04915/2021|EPI_ISL_3921290|2021-08-10:0.0001761428,hCoV-19/Brazil/RJ-LNN05060/2021|EPI_ISL_3921469|2021-08-11:0.0000697747)97:0.0000009904)96:0.0000009904)96:0.0000009904,(LNN05525/Brazil/RJ-QUATIS/2021|2021-09-07:0.0000698645,LNN05342/Brazil/RJ-SAO_JOAO_DA_BARRA/2021|2021-08-30:0.0000697783)100:0.0000347494)98:0.0000347557,(LNN05733/Brazil/RJ-SAO_FIDELIS/2021|2021-09-09:0.0000348762,LNN05146/Brazil/RJ-SAO_FIDELIS/2021|2021-08-24:0.0000009904)34:0.0000009904)32:0.0000347564,(((LNN05533/Brazil/RJ-RESENDE/2021|2021-09-06:0.0000009904,((((((((LNN05564/Brazil/RJ-CASIMIRO_DE_ABREU/2021|2021-09-04:0.0000349767,LNN05833/Brazil/RJ-SAO_GONCALO/2021|2021-09-08:0.0000009904)91:0.0000009904,LNN05184/Brazil/RJ-CASIMIRO_DE_ABREU/2021|2021-08-24:0.0000009904)90:0.0000009904,LNN05271/Brazil/RJ-RIO_DAS_OSTRAS/2021|2021-08-27:0.0000009904)90:0.0000009904,LNN05195/Brazil/RJ-RIO_DAS_OSTRAS/2021|2021-08-21:0.0000009904)90:0.0000009904,LNN05355/Brazil/RJ-CARAPEBUS/2021|2021-08-27:0.0000347648)100:0.0000347558,LNN05414/Brazil/RJ-SEROPEDICA/2021|2021-08-21:0.0000697708)20:0.0000009904,((((LNN05753/Brazil/RJ-MENDES/2021|2021-09-08:0.0000009904,LNN05163/Brazil/RJ-MENDES/2021|2021-08-23:0.0000350626)99:0.0000009904,LNN05438/Brazil/RJ-ITABORAI/2021|2021-08-21:0.0000009904)98:0.0000009904,hCoV-19/Brazil/RJ-LNN05094/2021|EPI_ISL_3921501|2021-08-07:0.0000347517)100:0.0000347529,(LNN05277/Brazil/RJ-PETROPOLIS/2021|2021-08-26:0.0000009904,hCoV-19/Brazil/RJ-LNN05115/2021|EPI_ISL_3921521|2021-08-12:0.0000009904)25:0.0000009904)9:0.0000009904)9:0.0000009904,((hCoV-19/Brazil/RJ-FIOCRUZ-42903/2021|EPI_ISL_3540005|2021-07-26:0.0000697889,hCoV-19/Brazil/RJ-FIOCRUZ-46086/2021|EPI_ISL_4080775|2021-08-12:0.0000009904)100:0.0000347568,hCoV-19/Brazil/RJ-LNN05048/2021|EPI_ISL_3921460|2021-08-07:0.0000347633)14:0.0000009904)9:0.0000009904)9:0.0000009904,((LNN05612/Brazil/RJ-VOLTA_REDONDA/2021|2021-09-03:0.0000706403,hCoV-19/Brazil/RJ-LNN04295/2021|EPI_ISL_3245444|2021-07-13:0.0000697743)19:0.0000009904,hCoV-19/Brazil/RJ-LNN05039/2021|EPI_ISL_3921452|2021-08-09:0.0000009904)10:0.0000009904)10:0.0000009904,LNN05370/Brazil/RJ-DUQUE_DE_CAXIAS/2021|2021-08-26:0.0000697766)11:0.0000347554)10:0.0000009904)8:0.0000009904,(((((LNN05542/Brazil/RJ-ARMACAO_DOS_BUZIOS/2021|2021-09-04:0.0000698564,LNN05544/Brazil/RJ-ARMACAO_DOS_BUZIOS/2021|2021-09-05:0.0001398292)90:0.0000348126,((hCoV-19/Brazil/RJ-FIOCRUZ-48158/2021|EPI_ISL_4237215|2021-08-31:0.0000347589,((hCoV-19/Brazil/RJ-FIOCRUZ-47561/2021|EPI_ISL_4237225|2021-08-28:0.0000000000,hCoV-19/Brazil/RJ-FIOCRUZ-50849/2021|EPI_ISL_4543236|2021-09-14:0.0000000000):0.0000009904,hCoV-19/Brazil/RJ-FIOCRUZ-49686/2021|EPI_ISL_4271113|2021-09-07:0.0000009904)99:0.0000009904)99:0.0000009904,hCoV-19/Brazil/RJ-FIOCRUZ-47181/2021|EPI_ISL_4237226|2021-08-27:0.0000347593)100:0.0000697879)40:0.0000009904,((LNN05456/Brazil/RJ-RIO_DE_JANEIRO/2021|2021-08-23:0.0000700952,hCoV-19/Brazil/RJ-FIOCRUZ-51015/2021|EPI_ISL_4543253|2021-08-30:0.0000697908)20:0.0000009904,hCoV-19/Brazil/RJ-LNN03550/2021|EPI_ISL_3245249|2021-07-14:0.0000009904)11:0.0000009904)18:0.0000009904,hCoV-19/Brazil/RJ-FIOCRUZ-44773/2021|EPI_ISL_4061355|2021-08-02:0.0000348694)91:0.0000347572,((LNN05399/Brazil/RJ-JAPERI/2021|2021-08-20:0.0000009904,LNN05402/Brazil/RJ-JAPERI/2021|2021-08-20:0.0000009904)100:0.0000699999,hCoV-19/Brazil/RJ-LNN04627/2021|EPI_ISL_3614949|2021-07-25:0.0000009904)100:0.0000348562)10:0.0000009904)9:0.0000009904,((((((LNN05567/Brazil/RJ-ANGRA_DOS_REIS/2021|2021-09-02:0.0000348864,LNN05421/Brazil/RJ-RIO_DE_JANEIRO/2021|2021-08-21:0.0001047057)100:0.0000697962,((LNN05419/Brazil/RJ-ITAGUAI/2021|2021-08-21:0.0000720511,hCoV-19/Brazil/RJ-LNN04966/2021|EPI_ISL_3921353|2021-08-10:0.0000009904)94:0.0000009904,(hCoV-19/Brazil/RJ-FIOCRUZ-49456/2021|EPI_ISL_4220330|2021-08-23:0.0000697830,hCoV-19/Brazil/RJ-FIOCRUZ-50731/2021|EPI_ISL_4543240|2021-09-14:0.0000349906)35:0.0000009904)32:0.0000009904)100:0.0000347578,((LNN05248/Brazil/RJ-CARMO/2021|2021-08-20:0.0000009904,hCoV-19/Brazil/RJ-LNN04860/2021|EPI_ISL_3921183|2021-08-11:0.0000009904)100:0.0000348514,hCoV-19/Brazil/RJ-LNN04936/2021|EPI_ISL_3921309|2021-08-10:0.0000009904)100:0.0001043581)17:0.0000009904,((((((LNN05598/Brazil/RJ-MANGARATIBA/2021|2021-09-03:0.0000009904,LNN05889/Brazil/RJ-RIO_DE_JANEIRO/2021|2021-09-06:0.0000009904)100:0.0001399347,LNN05215/Brazil/RJ-SAO_JOSE_DO_VALE_DO_RIO_PRETO/2021|2021-08-20:0.0000349521)100:0.0000347687,LNN05183/Brazil/RJ-SAQUAREMA/2021|2021-08-24:0.0000702356)11:0.0000009904,(LNN05319/Brazil/RJ-NOVA_FRIBURGO/2021|2021-08-25:0.0000009904,hCoV-19/Brazil/RJ-LNN04938/2021|EPI_ISL_3921311|2021-08-06:0.0000348606)100:0.0000347573)10:0.0000009904,(LNN05339/Brazil/RJ-RIO_DAS_FLORES/2021|2021-08-30:0.0000009904,hCoV-19/Brazil/RJ-LNN04989/2021|EPI_ISL_3921407|2021-08-09:0.0000009904)23:0.0000009904)11:0.0000009904,((LNN05715/Brazil/RJ-RIO_DAS_FLORES/2021|2021-09-11:0.0000700129,LNN05368/Brazil/RJ-DUQUE_DE_CAXIAS/2021|2021-08-25:0.0000698625)12:0.0000009904,LNN05366/Brazil/RJ-PETROPOLIS/2021|2021-08-26:0.0000697826)10:0.0000009904)9:0.0000009904)10:0.0000009904,(LNN05877/Brazil/RJ-RIO_DE_JANEIRO/2021|2021-09-03:0.0000698555,((LNN05144/Brazil/RJ-VASSOURAS/2021|2021-08-19:0.0000009904,(LNN05350/Brazil/RJ-ANGRA_DOS_REIS/2021|2021-08-23:0.0000009904,(hCoV-19/Brazil/RJ-LNN04873/2021|EPI_ISL_3921196|2021-08-11:0.0000009904,hCoV-19/Brazil/RJ-LNN04991/2021|EPI_ISL_3921409|2021-08-09:0.0000009904)28:0.0000009904)10:0.0000009904)10:0.0000009904,hCoV-19/Brazil/RJ-LNN04643/2021|EPI_ISL_3615011|2021-07-26:0.0000009904)10:0.0000009904)10:0.0000009904)62:0.0000347565,(LNN05578/Brazil/RJ-CABO_FRIO/2021|2021-09-04:0.0000697815,((((LNN05692/Brazil/RJ-MIGUEL_PEREIRA/2021|2021-09-06:0.0000009904,(LNN05711/Brazil/RJ-PATY_DO_ALFERES/2021|2021-09-11:0.0000350486,LNN05735/Brazil/RJ-PATY_DO_ALFERES/2021|2021-09-10:0.0000351700)100:0.0001053017)90:0.0000349379,(LNN05800/Brazil/RJ-JAPERI/2021|2021-09-09:0.0003185894,LNN05374/Brazil/RJ-NOVA_IGUACU/2021|2021-08-23:0.0001062164)84:0.0000009904)64:0.0000009904,(LNN05768/Brazil/RJ-DUQUE_DE_CAXIAS/2021|2021-09-09:0.0000009904,LNN05770/Brazil/RJ-DUQUE_DE_CAXIAS/2021|2021-09-09:0.0000009904)100:0.0000700914)63:0.0000009904,hCoV-19/Brazil/RJ-FIOCRUZ-38881/2021|EPI_ISL_3801886|2021-07-20:0.0000347539)66:0.0000347544)10:0.0000009904)10:0.0000009904)8:0.0000009904)9:0.0000009904,((((((LNN05755/Brazil/RJ-MIRACEMA/2021|2021-09-09:0.0001113367,LNN05747/Brazil/RJ-CACHOEIRAS_DE_MACACU/2021|2021-09-09:0.0000009904)100:0.0000700694,(LNN05664/Brazil/RJ-PORCIUNCULA/2021|2021-09-02:0.0001048412,hCoV-19/Brazil/RJ-FIOCRUZ-46496/2021|EPI_ISL_4237235|2021-08-24:0.0000698255)100:0.0000348221)11:0.0000009904,((((((LNN05553/Brazil/RJ-ITALVA/2021|2021-09-04:0.0000009904,LNN50028/Brazil/RJ-ITABORAI/2021|2021-08-27:0.0000009904)64:0.0000009904,(LNN50027/Brazil/RJ-ITABORAI/2021|2021-08-28:0.0000009904,LNN50030/Brazil/RJ-ITABORAI/2021|2021-08-27:0.0000009904)60:0.0000009904)64:0.0000009904,hCoV-19/Brazil/RJ-FIOCRUZ-51285/2021|EPI_ISL_4513382|2021-09-11:0.0000697856)99:0.0000697795,LNN05367/Brazil/RJ-PETROPOLIS/2021|2021-08-26:0.0000697763)18:0.0000009904,hCoV-19/Brazil/RJ-FIOCRUZ-41105/2021|EPI_ISL_3801888|2021-07-30:0.0000347570)10:0.0000009904,((LNN05771/Brazil/RJ-DUQUE_DE_CAXIAS/2021|2021-09-08:0.0000009904,hCoV-19/Brazil/RJ-FIOCRUZ-46079/2021|EPI_ISL_4080776|2021-08-10:0.0000009904)100:0.0000698575,(((LNN05792/Brazil/RJ-MESQUITA/2021|2021-09-06:0.0000349741,LNN50031/Brazil/RJ-ITABORAI/2021|2021-08-31:0.0000348818)14:0.0000009904,hCoV-19/Brazil/RJ-LNN04685/2021|EPI_ISL_3615035|2021-07-26:0.0000700055)12:0.0000009904,((LNN05819/Brazil/RJ-ITAGUAI/2021|2021-09-04:0.0000009904,LNN05821/Brazil/RJ-ITAGUAI/2021|2021-09-04:0.0000009904)100:0.0000349115,(LNN05491/Brazil/RJ-RIO_DE_JANEIRO/2021|2021-08-20:0.0000009904,LNN05494/Brazil/RJ-RIO_DE_JANEIRO/2021|2021-08-20:0.0000009904)100:0.0002454931)24:0.0000009904)10:0.0000009904)10:0.0000009904)8:0.0000009904)10:0.0000009904,LNN05188/Brazil/RJ-SAO_JOAO_DA_BARRA/2021|2021-08-23:0.0000348528)21:0.0000347554,hCoV-19/Brazil/RJ-LNN04427/2021|EPI_ISL_3614841|2021-07-24:0.0000348642)10:0.0000009904,(hCoV-19/Brazil/RJ-LNN04296/2021|EPI_ISL_3245445|2021-07-12:0.0000009904,(hCoV-19/Brazil/RJ-LNN04820/2021|EPI_ISL_3921135|2021-08-12:0.0001047963,hCoV-19/Brazil/RJ-LNN05099/2021|EPI_ISL_3921506|2021-08-09:0.0000009904)100:0.0000348553)10:0.0000009904)9:0.0000009904)10:0.0000009904,(((((hCoV-19/Brazil/RJ-LNN04010/2021|EPI_ISL_3014445|2021-06-29:0.0000009904,(hCoV-19/Brazil/RJ-LNN04445/2021|EPI_ISL_3614848|2021-07-23:0.0000702463,hCoV-19/Brazil/RJ-LNN04446/2021|EPI_ISL_3614849|2021-07-23:0.0000349860)83:0.0000009904)83:0.0000009904,(hCoV-19/Brazil/RJ-LNN04441/2021|EPI_ISL_3614846|2021-07-23:0.0000009904,hCoV-19/Brazil/RJ-LNN04442/2021|EPI_ISL_3614847|2021-07-23:0.0000009904)100:0.0000348575)84:0.0000009904,hCoV-19/Brazil/RJ-LNN04155/2021|EPI_ISL_3014466|2021-06-30:0.0000009904)83:0.0000009904,hCoV-19/Brazil/RJ-FIOCRUZ-48905/2021|EPI_ISL_4212796|2021-08-16:0.0001751409)100:0.0000697881,(hCoV-19/Brazil/RJ-LNN04589/2021|EPI_ISL_3614919|2021-07-27:0.0000009904,hCoV-19/Brazil/RJ-LNN05019/2021|EPI_ISL_3921435|2021-08-05:0.0000702519)10:0.0000009904)10:0.0000009904)10:0.0000009904,((((LNN05558/Brazil/RJ-CASIMIRO_DE_ABREU/2021|2021-09-03:0.0000698265,hCoV-19/Brazil/RJ-FIOCRUZ-48643/2021|EPI_ISL_4212780|2021-09-01:0.0000700195)100:0.0000348439,hCoV-19/Brazil/RJ-LNN04283/2021|EPI_ISL_3245432|2021-07-13:0.0000348882)100:0.0000348620,hCoV-19/Brazil/RJ-LNN04549/2021|EPI_ISL_3614896|2021-07-29:0.0001047062)100:0.0000697941,hCoV-19/Brazil/RJ-LNN04994/2021|EPI_ISL_3921412|2021-08-09:0.0000347582)10:0.0000009904)9:0.0000009904,(((((LNN05541/Brazil/RJ-ARMACAO_DOS_BUZIOS/2021|2021-09-04:0.0000348590,hCoV-19/Brazil/RJ-LNN04821/2021|EPI_ISL_3921138|2021-08-12:0.0000349315)100:0.0000347546,((LNN05385/Brazil/RJ-BELFORD_ROXO/2021|2021-08-20:0.0000349215,hCoV-19/Brazil/RJ-LNN04698/2021|EPI_ISL_3615043|2021-07-26:0.0000009904)76:0.0000009904,hCoV-19/Brazil/RJ-LNN04701/2021|EPI_ISL_3615044|2021-07-26:0.0000009904)62:0.0000009904)13:0.0000009904,hCoV-19/Brazil/RJ-LNN03662/2021|EPI_ISL_3245348|2021-07-08:0.0000009904)13:0.0000009904,(((LNN05633/Brazil/RJ-PARATY/2021|2021-09-02:0.0000009904,hCoV-19/Brazil/RJ-LNN04532/2021|EPI_ISL_3614887|2021-07-29:0.0000009904)100:0.0000009904,hCoV-19/Brazil/RJ-FIOCRUZ-51160/2021|EPI_ISL_4513379|2021-09-17:0.0001043952)100:0.0001043647,LNN05346/Brazil/RJ-MANGARATIBA/2021|2021-08-30:0.0001044304)57:0.0000009904)98:0.0000347562,((hCoV-19/Brazil/RJ-LNN04888/2021|EPI_ISL_3921220|2021-08-10:0.0000706922,hCoV-19/Brazil/RJ-LNN04922/2021|EPI_ISL_3921297|2021-08-04:0.0000348659)100:0.0000009904,hCoV-19/Brazil/MG-FIOCRUZ-45237/2021|EPI_ISL_3832337|2021-07-27:0.0001055541)33:0.0000350275)10:0.0000009904)9:0.0000009904,(((LNN05539/Brazil/RJ-ARMACAO_DOS_BUZIOS/2021|2021-09-04:0.0000009904,LNN05720/Brazil/RJ-ARMACAO_DOS_BUZIOS/2021|2021-09-08:0.0000009904)100:0.0000697985,((LNN05458/Brazil/RJ-RIO_DE_JANEIRO/2021|2021-08-23:0.0000698002,LNN50003/Brazil/RJ-PETROPOLIS/2021|2021-08-16:0.0000702002)10:0.0000009904,((((LNN05467/Brazil/RJ-RIO_DE_JANEIRO/2021|2021-08-23:0.0001408907,hCoV-19/Brazil/RJ-LNN05104/2021|EPI_ISL_3921510|2021-08-07:0.0001049483)12:0.0000009904,hCoV-19/Brazil/RJ-LNN05007/2021|EPI_ISL_3921425|2021-08-06:0.0000699081)11:0.0000009904,hCoV-19/Brazil/RJ-FIOCRUZ-49403/2021|EPI_ISL_4257250|2021-09-04:0.0000348883)10:0.0000009904,hCoV-19/Brazil/RJ-LNN04997/2021|EPI_ISL_3921415|2021-08-09:0.0000009904)10:0.0000009904)100:0.0000347724)95:0.0000347539,((LNN05799/Brazil/RJ-JAPERI/2021|2021-09-06:0.0002114848,hCoV-19/Brazil/RJ-LNN04845/2021|EPI_ISL_3921168|2021-08-12:0.0001052140)61:0.0000347912,hCoV-19/Brazil/RJ-LNN04988/2021|EPI_ISL_3921406|2021-08-10:0.0000009904)10:0.0000009904)10:0.0000009904)9:0.0000009904,((LNN05527/Brazil/RJ-CARDOSO_MOREIRA/2021|2021-09-05:0.0000698362,(hCoV-19/Brazil/RJ-LNN04174/2021|EPI_ISL_3245352|2021-07-13:0.0000348665,hCoV-19/Brazil/RJ-FIOCRUZ-48976/2021|EPI_ISL_4271111|2021-09-02:0.0000697994)100:0.0000698155)11:0.0000347383,hCoV-19/Brazil/RJ-LNN04180/2021|EPI_ISL_3245357|2021-07-14:0.0001045922)11:0.0000009904)8:0.0000009904,hCoV-19/Brazil/RJ-FIOCRUZ-48331/2021|EPI_ISL_4237205|2021-07-19:0.0000009904)9:0.0000009904,(((((((LNN05801/Brazil/RJ-NILOPOLIS/2021|2021-09-09:0.0000009904,hCoV-19/Brazil/RJ-LNN05016/2021|EPI_ISL_3921432|2021-08-10:0.0000009904)49:0.0000009904,hCoV-19/Brazil/RJ-FIOCRUZ-51038/2021|EPI_ISL_4543259|2021-09-05:0.0000009904)11:0.0000009904,hCoV-19/Brazil/RJ-FIOCRUZ-47968/2021|EPI_ISL_4237259|2021-08-30:0.0000009904)46:0.0000009904,hCoV-19/Brazil/RJ-LNN05015/2021|EPI_ISL_3921431|2021-08-09:0.0000347946)100:0.0000347628,hCoV-19/Brazil/RJ-LNN03624/2021|EPI_ISL_3245322|2021-07-13:0.0000348692)77:0.0000347579,hCoV-19/Brazil/RJ-LNN04886/2021|EPI_ISL_3921214|2021-08-09:0.0000347744)10:0.0000009904,(((LNN05233/Brazil/RJ-ARMACAO_DOS_BUZIOS/2021|2021-08-18:0.0000348708,LNN05235/Brazil/RJ-ARMACAO_DOS_BUZIOS/2021|2021-08-18:0.0000009904)100:0.0000705034,hCoV-19/Brazil/RJ-LNN03996/2021|EPI_ISL_3014440|2021-06-28:0.0000009904)10:0.0000009904,(hCoV-19/Brazil/RJ-LNN04734/2021|EPI_ISL_3920883|2021-08-07:0.0000350385,hCoV-19/Brazil/RJ-FIOCRUZ-49394/2021|EPI_ISL_4257244|2021-09-05:0.0002481536)35:0.0000347596)10:0.0000009904)8:0.0000009904)9:0.0000009904,(((LNN05627/Brazil/RJ-GUAPIMIRIM/2021|2021-09-02:0.0000009904,LNN05687/Brazil/RJ-GUAPIMIRIM/2021|2021-09-03:0.0000009904)100:0.0000350399,hCoV-19/Brazil/RJ-LNN04826/2021|EPI_ISL_3921150|2021-08-12:0.0000009904)100:0.0001046194,((hCoV-19/Brazil/RJ-LNN04294/2021|EPI_ISL_3245443|2021-07-14:0.0000347689,hCoV-19/Brazil/RJ-LNN05027/2021|EPI_ISL_3921443|2021-08-07:0.0001048230)100:0.0000009904,hCoV-19/Brazil/RJ-FIOCRUZ-39345/2021|EPI_ISL_3801848|2021-07-22:0.0001043811)100:0.0001043728)10:0.0000009904)8:0.0000009904,(((((((LNN05608/Brazil/RJ-MIGUEL_PEREIRA/2021|2021-09-04:0.0000348620,LNN05634/Brazil/RJ-PARATY/2021|2021-09-02:0.0000700736)45:0.0000009904,((LNN05205/Brazil/RJ-IGUABA_GRANDE/2021|2021-08-19:0.0000009904,LNN05207/Brazil/RJ-IGUABA_GRANDE/2021|2021-08-19:0.0000009904)100:0.0000009904,LNN05324/Brazil/RJ-SAO_PEDRO_DA_ALDEIA/2021|2021-08-27:0.0000697927)100:0.0000697959)10:0.0000009904,LNN05137/Brazil/RJ-TERESOPOLIS/2021|2021-08-20:0.0000009904)8:0.0000009904,hCoV-19/Brazil/RJ-FIOCRUZ-48912/2021|EPI_ISL_4212797|2021-08-16:0.0000009904)15:0.0000009904,hCoV-19/Brazil/RJ-LNN04836/2021|EPI_ISL_3921159|2021-08-12:0.0000698038)26:0.0000009904,hCoV-19/Brazil/RJ-LNN04863/2021|EPI_ISL_3921186|2021-08-10:0.0000698007)20:0.0000347574,LNN05737/Brazil/RJ-QUATIS/2021|2021-09-10:0.0000349258)10:0.0000009904)9:0.0000009904,((((((LNN05536/Brazil/RJ-QUISSAMA/2021|2021-09-06:0.0000697843,LNN05569/Brazil/RJ-ANGRA_DOS_REIS/2021|2021-09-03:0.0001044545)12:0.0000009904,hCoV-19/Brazil/RJ-LNN04168/2021|EPI_ISL_3014468|2021-06-16:0.0000009904)8:0.0000009904,(((LNN05265/Brazil/RJ-CABO_FRIO/2021|2021-08-21:0.0000009904,LNN05266/Brazil/RJ-CABO_FRIO/2021|2021-08-21:0.0000009904)100:0.0001411110,hCoV-19/Brazil/RJ-LNN05000/2021|EPI_ISL_3921418|2021-08-08:0.0001401867)10:0.0000009904,((hCoV-19/Brazil/RJ-LNN04242/2021|EPI_ISL_3245398|2021-07-10:0.0000009904,hCoV-19/Brazil/RJ-FIOCRUZ-42918/2021|EPI_ISL_3540017|2021-07-28:0.0000698357)37:0.0000347576,hCoV-19/Brazil/RJ-FIOCRUZ-46617/2021|EPI_ISL_4237239|2021-08-24:0.0001749958)10:0.0000009904)9:0.0000009904)9:0.0000009904,(((LNN05825/Brazil/RJ-NITEROI/2021|2021-09-04:0.0000009904,(LNN05341/Brazil/RJ-RESENDE/2021|2021-08-26:0.0000701153,(LNN50006/Brazil/RJ-NITEROI/2021|2021-08-17:0.0000009904,hCoV-19/Brazil/RJ-LNN04859/2021|EPI_ISL_3921182|2021-08-11:0.0000349454)26:0.0000009904)10:0.0000009904)10:0.0000009904,((LNN05292/Brazil/RJ-SAQUAREMA/2021|2021-08-25:0.0000009904,(LNN50005/Brazil/RJ-NITEROI/2021|2021-08-17:0.0000350709,hCoV-19/Brazil/RJ-LNN05029/2021|EPI_ISL_3921444|2021-08-07:0.0000009904)100:0.0000349670)31:0.0000009904,hCoV-19/Brazil/RJ-LNN03262/2021|EPI_ISL_2837266|2021-06-16:0.0000009904)11:0.0000009904)9:0.0000009904,hCoV-19/Brazil/RJ-FIOCRUZ-46410/2021|EPI_ISL_4237240|2021-08-23:0.0000697895)9:0.0000009904)10:0.0000009904,LNN05429/Brazil/RJ-SAO_GONCALO/2021|2021-08-20:0.0000697895)11:0.0000347562,hCoV-19/Brazil/RJ-LNN04606/2021|EPI_ISL_3614935|2021-07-26:0.0000349695)10:0.0000009904)8:0.0000009904,((((LNN05700/Brazil/RJ-CASIMIRO_DE_ABREU/2021|2021-09-06:0.0000347561,LNN05726/Brazil/RJ-PETROPOLIS/2021|2021-09-09:0.0001050470)78:0.0000009904,LNN50007/Brazil/RJ-PETROPOLIS/2021|2021-08-18:0.0000009904)78:0.0000347554,hCoV-19/Brazil/RJ-FIOCRUZ-48903/2021|EPI_ISL_4212794|2021-08-16:0.0001046448)11:0.0000009904,hCoV-19/Brazil/RJ-FIOCRUZ-47540/2021|EPI_ISL_4237220|2021-08-29:0.0000698602)10:0.0000009904)9:0.0000009904,(((((LNN05537/Brazil/RJ-QUISSAMA/2021|2021-09-06:0.0000009904,LNN05180/Brazil/RJ-QUISSAMA/2021|2021-08-24:0.0000350000)100:0.0000348634,hCoV-19/Brazil/RJ-LNN04838/2021|EPI_ISL_3921161|2021-08-12:0.0000009904)100:0.0000697939,hCoV-19/Brazil/RJ-LNN04925/2021|EPI_ISL_3921300|2021-08-05:0.0001403210)10:0.0000009904,((LNN05828/Brazil/RJ-SAO_GONCALO/2021|2021-09-08:0.0001047551,LNN05832/Brazil/RJ-SAO_GONCALO/2021|2021-09-08:0.0001053258)100:0.0000698067,hCoV-19/Brazil/RJ-FIOCRUZ-52489/2021|EPI_ISL_4632895|2021-09-08:0.0001402979)10:0.0000009904)8:0.0000009904,(LNN05453/Brazil/RJ-TANGUA/2021|2021-08-24:0.0000347556,hCoV-19/Brazil/RJ-FIOCRUZ-48323/2021|EPI_ISL_4237202|2021-07-19:0.0000347583)10:0.0000009904)9:0.0000009904)8:0.0000009904,((LNN05511/Brazil/RJ-RIO_DAS_OSTRAS/2021|2021-09-05:0.0000698260,((LNN05579/Brazil/RJ-CABO_FRIO/2021|2021-09-04:0.0000009904,(LNN05236/Brazil/RJ-ARMACAO_DOS_BUZIOS/2021|2021-08-19:0.0000009904,LNN05340/Brazil/RJ-ARMACAO_DOS_BUZIOS/2021|2021-08-30:0.0000697947)17:0.0000009904)17:0.0000009904,LNN05238/Brazil/RJ-ARMACAO_DOS_BUZIOS/2021|2021-08-18:0.0000353753)100:0.0000347556)99:0.0000697960,((LNN05717/Brazil/RJ-DUAS_BARRAS/2021|2021-09-10:0.0000700655,LNN05718/Brazil/RJ-DUAS_BARRAS/2021|2021-09-11:0.0000009904)100:0.0001050987,hCoV-19/Brazil/RJ-LNN04877/2021|EPI_ISL_3921200|2021-08-11:0.0000009904)100:0.0000699956)10:0.0000009904)9:0.0000009904,((((LNN05585/Brazil/RJ-SAO_PEDRO_DA_ALDEIA/2021|2021-09-03:0.0000009904,LNN05331/Brazil/RJ-CABO_FRIO/2021|2021-08-29:0.0000009904)100:0.0000347588,(LNN05870/Brazil/RJ-RIO_DE_JANEIRO/2021|2021-09-06:0.0000349201,(LNN05872/Brazil/RJ-RIO_DE_JANEIRO/2021|2021-09-06:0.0000009904,LNN05888/Brazil/RJ-RIO_DE_JANEIRO/2021|2021-09-06:0.0000702118)100:0.0000348687)100:0.0000347653)52:0.0000009904,(LNN05839/Brazil/RJ-ITABORAI/2021|2021-09-04:0.0000350587,(LNN05842/Brazil/RJ-ITABORAI/2021|2021-09-04:0.0000009904,LNN05843/Brazil/RJ-ITABORAI/2021|2021-09-04:0.0000350559)100:0.0000350569)100:0.0000349179)62:0.0000347570,((LNN05344/Brazil/RJ-VASSOURAS/2021|2021-08-27:0.0000701733,(hCoV-19/Brazil/RJ-LNN05041/2021|EPI_ISL_3921454|2021-08-09:0.0000009904,hCoV-19/Brazil/RJ-LNN05050/2021|EPI_ISL_3921462|2021-08-07:0.0000009904)100:0.0000347732)69:0.0000009904,hCoV-19/Brazil/RJ-FIOCRUZ-49389/2021|EPI_ISL_4257252|2021-09-04:0.0001759701)71:0.0000347546)10:0.0000009904)10:0.0000009904,((LNN05636/Brazil/RJ-PARATY/2021|2021-09-02:0.0001396159,hCoV-19/Brazil/RJ-FIOCRUZ-49458/2021|EPI_ISL_4220331|2021-08-27:0.0001405048)10:0.0000009904,LNN50025/Brazil/RJ-ITAPERUNA/2021|2021-08-30:0.0001048678)10:0.0000009904)8:0.0000009904,((LNN05274/Brazil/RJ-MACAE/2021|2021-08-27:0.0001044333,hCoV-19/Brazil/RJ-LNN05082/2021|EPI_ISL_3921489|2021-08-07:0.0000701459)10:0.0000009904,LNN05398/Brazil/RJ-JAPERI/2021|2021-08-20:0.0000697911)10:0.0000009904)10:0.0000009904,(((LNN05597/Brazil/RJ-MANGARATIBA/2021|2021-09-03:0.0000698032,((LNN05196/Brazil/RJ-MANGARATIBA/2021|2021-08-23:0.0000700598,LNN05345/Brazil/RJ-MANGARATIBA/2021|2021-08-30:0.0000698113)93:0.0000347572,LNN05334/Brazil/RJ-CABO_FRIO/2021|2021-08-28:0.0000009904)52:0.0000009904)56:0.0000347569,((LNN05272/Brazil/RJ-CANTAGALO/2021|2021-08-28:0.0000702340,hCoV-19/Brazil/RJ-LNN04721/2021|EPI_ISL_3615055|2021-07-28:0.0000009904)78:0.0000009904,(hCoV-19/Brazil/RJ-FIOCRUZ-48154/2021|EPI_ISL_4237213|2021-08-31:0.0000009904,hCoV-19/Brazil/RJ-FIOCRUZ-51022/2021|EPI_ISL_4543251|2021-09-01:0.0000009904)100:0.0001403148)21:0.0000347568)11:0.0000009904,(((LNN05736/Brazil/RJ-SAO_JOAO_DA_BARRA/2021|2021-09-10:0.0001054275,hCoV-19/Brazil/RJ-FIOCRUZ-51291/2021|EPI_ISL_4513386|2021-09-14:0.0000705341)100:0.0000348575,hCoV-19/Brazil/RJ-LNN04524/2021|EPI_ISL_3614880|2021-07-28:0.0001053988)40:0.0000347563,hCoV-19/Brazil/RJ-LNN04031/2021|EPI_ISL_3014447|2021-06-28:0.0000347550)11:0.0000009904)8:0.0000009904)9:0.0000009904,(((LNN05506/Brazil/RJ-CACHOEIRAS_DE_MACACU/2021|2021-09-04:0.0000699262,hCoV-19/Brazil/RJ-LNN05010/2021|EPI_ISL_3921427|2021-08-09:0.0000350622)41:0.0000347611,((LNN05548/Brazil/RJ-ITATIAIA/2021|2021-09-06:0.0001404667,(hCoV-19/Brazil/RJ-LNN04625/2021|EPI_ISL_3614948|2021-07-27:0.0000009904,(hCoV-19/Brazil/RJ-FIOCRUZ-48918/2021|EPI_ISL_4212782|2021-08-19:0.0000009904,hCoV-19/Brazil/RJ-FIOCRUZ-48898/2021|EPI_ISL_4212789|2021-08-17:0.0000349062)100:0.0000348845)100:0.0000347520)100:0.0000009904,(hCoV-19/Brazil/RJ-LNN04751/2021|EPI_ISL_3920934|2021-08-09:0.0000349736,hCoV-19/Brazil/RJ-FIOCRUZ-48979/2021|EPI_ISL_4271112|2021-09-02:0.0000348714)100:0.0000697985)85:0.0000347546)10:0.0000009904,((hCoV-19/Brazil/RJ-FIOCRUZ-44780/2021|EPI_ISL_4061362|2021-08-02:0.0000348363,hCoV-19/Brazil/RJ-FIOCRUZ-51034/2021|EPI_ISL_4543257|2021-08-30:0.0001403298)11:0.0000009904,hCoV-19/Brazil/RJ-FIOCRUZ-48327/2021|EPI_ISL_4237245|2021-07-18:0.0001047045)10:0.0000009904)9:0.0000009904)8:0.0000009904,(LNN05777/Brazil/RJ-SAO_JOAO_DE_MERITI/2021|2021-09-08:0.0001414018,hCoV-19/Brazil/RJ-LNN04985/2021|EPI_ISL_3921403|2021-08-10:0.0000009904)11:0.0000009904)10:0.0000009904,((((((LNN05704/Brazil/RJ-VALENCA/2021|2021-09-02:0.0001757174,LNN05302/Brazil/RJ-CARDOSO_MOREIRA/2021|2021-08-20:0.0000350915)75:0.0000350632,LNN05489/Brazil/RJ-RIO_DE_JANEIRO/2021|2021-08-23:0.0000351123)23:0.0000349559,((hCoV-19/Brazil/RJ-LNN04650/2021|EPI_ISL_3615015|2021-07-25:0.0000009904,hCoV-19/Brazil/RJ-LNN04818/2021|EPI_ISL_3921129|2021-08-06:0.0000009904)11:0.0000009904,(hCoV-19/Brazil/RJ-LNN04674/2021|EPI_ISL_3615029|2021-07-26:0.0000009904,(hCoV-19/Brazil/RJ-LNN04677/2021|EPI_ISL_3615032|2021-07-26:0.0000349365,hCoV-19/Brazil/RJ-LNN04678/2021|EPI_ISL_3615033|2021-07-27:0.0000009904)99:0.0000009904)100:0.0000347554)11:0.0000347554)10:0.0000009904,((hCoV-19/Brazil/RJ-LNN04687/2021|EPI_ISL_3615036|2021-07-25:0.0000350559,hCoV-19/Brazil/RJ-LNN04783/2021|EPI_ISL_3921028|2021-08-09:0.0000348666)60:0.0000347630,hCoV-19/Brazil/RJ-FIOCRUZ-44791/2021|EPI_ISL_4061370|2021-08-04:0.0000347562)11:0.0000009904)8:0.0000009904,((LNN05787/Brazil/RJ-QUEIMADOS/2021|2021-09-04:0.0001046814,(LNN05893/Brazil/RJ-RIO_DE_JANEIRO/2021|2021-09-06:0.0001765858,hCoV-19/Brazil/RJ-LNN04568/2021|EPI_ISL_3614907|2021-07-30:0.0000701002)20:0.0000009904)10:0.0000009904,hCoV-19/Brazil/RJ-FIOCRUZ-44814/2021|EPI_ISL_4061373|2021-08-14:0.0000348970)10:0.0000009904)9:0.0000009904,(((LNN05424/Brazil/RJ-NITEROI/2021|2021-08-20:0.0000009904,LNN05480/Brazil/RJ-RIO_DE_JANEIRO/2021|2021-08-22:0.0000009904)100:0.0001058206,LNN05434/Brazil/RJ-MARICA/2021|2021-08-22:0.0000700517)89:0.0000348270,(hCoV-19/Brazil/RJ-LNN05111/2021|EPI_ISL_3921517|2021-08-12:0.0000009904,hCoV-19/Brazil/RJ-LNN05112/2021|EPI_ISL_3921518|2021-08-12:0.0000009904)100:0.0000698002)11:0.0000009904)8:0.0000009904)9:0.0000009904,(((((((((LNN05882/Brazil/RJ-RIO_DE_JANEIRO/2021|2021-09-04:0.0000349432,(hCoV-19/Brazil/RJ-FIOCRUZ-46890/2021|EPI_ISL_4237232|2021-08-25:0.0000009904,hCoV-19/Brazil/RJ-FIOCRUZ-51029/2021|EPI_ISL_4543258|2021-08-30:0.0000350162)100:0.0000009904)100:0.0001043700,hCoV-19/Brazil/RJ-FIOCRUZ-44879/2021|EPI_ISL_3832385|2021-08-16:0.0000698642)51:0.0000009904,hCoV-19/Brazil/TO-LNN04162/2021|EPI_ISL_3014467|2021-06-29:0.0000347563)35:0.0000009904,(LNN50020/Brazil/RJ-DUQUE_DE_CAXIAS/2021|2021-08-23:0.0000349676,(hCoV-19/Brazil/RJ-LNN03528/2021|EPI_ISL_3245228|2021-07-05:0.0000348682,hCoV-19/Brazil/RJ-LNN04540/2021|EPI_ISL_3614890|2021-07-29:0.0000009904)56:0.0000347559)10:0.0000009904)9:0.0000009904,hCoV-19/Brazil/RJ-LNN05072/2021|EPI_ISL_3921479|2021-08-07:0.0000009904)10:0.0000009904,hCoV-19/Brazil/RJ-LNN04803/2021|EPI_ISL_3921085|2021-08-05:0.0000349665)11:0.0000347563,(hCoV-19/Brazil/RJ-LNN04450/2021|EPI_ISL_3614850|2021-07-23:0.0000348458,hCoV-19/Brazil/RJ-LNN04986/2021|EPI_ISL_3921404|2021-08-10:0.0000009904)10:0.0000009904)10:0.0000009904,(((LNN05245/Brazil/RJ-BARRA_DO_PIRAI/2021|2021-08-20:0.0000009904,hCoV-19/Brazil/RJ-FIOCRUZ-48335/2021|EPI_ISL_4237244|2021-08-17:0.0000009904)100:0.0000698662,LNN05250/Brazil/RJ-MANGARATIBA/2021|2021-08-19:0.0001406222)38:0.0000348255,hCoV-19/Brazil/RJ-FIOCRUZ-52302/2021|EPI_ISL_4633254|2021-09-20:0.0000697984)11:0.0000009904)9:0.0000009904,(hCoV-19/Brazil/RJ-LNN04844/2021|EPI_ISL_3921167|2021-08-13:0.0001043739,hCoV-19/Brazil/RJ-FIOCRUZ-47559/2021|EPI_ISL_4237224|2021-08-28:0.0000697952)11:0.0000009904)10:0.0000009904)8:0.0000009904,((((((LNN05701/Brazil/RJ-SAO_PEDRO_DA_ALDEIA/2021|2021-09-12:0.0000349701,LNN05486/Brazil/RJ-RIO_DE_JANEIRO/2021|2021-08-23:0.0000349714)11:0.0000009904,hCoV-19/Brazil/RJ-LNN03681/2021|EPI_ISL_3014421|2021-06-28:0.0000009904)10:0.0000009904,LNN05327/Brazil/RJ-PARACAMBI/2021|2021-08-30:0.0000704107)9:0.0000009904,hCoV-19/Brazil/RJ-LNN04672/2021|EPI_ISL_3615027|2021-07-26:0.0000700866)9:0.0000009904,(LNN05826/Brazil/RJ-NITEROI/2021|2021-09-04:0.0000698168,hCoV-19/Brazil/RJ-FIOCRUZ-51059/2021|EPI_ISL_4513391|2021-09-15:0.0001397570)28:0.0000347502)10:0.0000009904,(((((LNN05218/Brazil/RJ-SAO_JOAO_DA_BARRA/2021|2021-08-23:0.0003258835,hCoV-19/Brazil/RJ-FIOCRUZ-46303/2021|EPI_ISL_4237196|2021-08-23:0.0001739549)11:0.0000009904,hCoV-19/Brazil/SP-IB_131229/2021|EPI_ISL_4747168|2021-09-08:0.0000701795)10:0.0000009904,hCoV-19/Switzerland/SH-ETHZ-33582649/2021|EPI_ISL_3346050|2021-07-26:0.0002100194)11:0.0000346767,((LNN05347/Brazil/RJ-MANGARATIBA/2021|2021-08-30:0.0000701147,hCoV-19/Brazil/RJ-FIOCRUZ-48909/2021|EPI_ISL_4212784|2021-08-18:0.0000699623)100:0.0000020138,hCoV-19/Brazil/RJ-FIOCRUZ-49409/2021|EPI_ISL_4257258|2021-09-03:0.0002100369)80:0.0000697940)11:0.0000020455,hCoV-19/Brazil/RJ-LNN04695/2021|EPI_ISL_3615041|2021-07-26:0.0000698600)10:0.0000009904)9:0.0000009904)9:0.0000009904,((LNN05551/Brazil/RJ-SAO_JOAO_DA_BARRA/2021|2021-09-06:0.0001408805,(hCoV-19/Brazil/RJ-FIOCRUZ-44789/2021|EPI_ISL_4061369|2021-08-04:0.0000009904,hCoV-19/Brazil/RJ-FIOCRUZ-48913/2021|EPI_ISL_4212787|2021-08-18:0.0000703366)100:0.0000349986)58:0.0000347435,(LNN05243/Brazil/RJ-BARRA_DO_PIRAI/2021|2021-08-19:0.0001057403,(hCoV-19/Brazil/RJ-LNN04546/2021|EPI_ISL_3614893|2021-07-29:0.0001051161,hCoV-19/Brazil/RJ-FIOCRUZ-49412/2021|EPI_ISL_4257238|2021-09-06:0.0001044101)100:0.0000698109)46:0.0000020138)10:0.0000009904)10:0.0000009904,((((LNN05581/Brazil/RJ-MENDES/2021|2021-09-03:0.0000009904,(LNN05756/Brazil/RJ-ENGENHEIRO_PAULO_DE_FRONTIN/2021|2021-09-05:0.0000712725,hCoV-19/Brazil/RJ-LNN04617/2021|EPI_ISL_3614943|2021-07-26:0.0000009904)90:0.0000009904)82:0.0000009904,hCoV-19/Brazil/RJ-FIOCRUZ-46615/2021|EPI_ISL_4237238|2021-08-24:0.0000347595)100:0.0000698054,((LNN05611/Brazil/RJ-RIO_DAS_OSTRAS/2021|2021-09-03:0.0000348652,hCoV-19/Brazil/RJ-FIOCRUZ-49404/2021|EPI_ISL_4257234|2021-09-04:0.0000009904)100:0.0000348499,(LNN05659/Brazil/RJ-MANGARATIBA/2021|2021-09-02:0.0000814635,LNN50002/Brazil/RJ-MANGARATIBA/2021|2021-08-16:0.0001520370)100:0.0001632041)64:0.0000347757)9:0.0000009904,(hCoV-19/Brazil/RJ-LNN04916/2021|EPI_ISL_3921291|2021-08-10:0.0000349092,hCoV-19/Brazil/RJ-LNN04917/2021|EPI_ISL_3921292|2021-08-10:0.0001047091)100:0.0000347540)9:0.0000009904)8:0.0000009904,((LNN05660/Brazil/RJ-MANGARATIBA/2021|2021-09-02:0.0000702492,(LNN05289/Brazil/RJ-SAQUAREMA/2021|2021-08-25:0.0000009904,hCoV-19/Brazil/RJ-LNN04596/2021|EPI_ISL_3614925|2021-07-26:0.0000349678)13:0.0000009904)9:0.0000009904,(LNN05210/Brazil/RJ-IGUABA_GRANDE/2021|2021-08-21:0.0000009904,LNN05365/Brazil/RJ-PETROPOLIS/2021|2021-08-25:0.0000698427)100:0.0000698459)10:0.0000009904)9:0.0000009904,(((LNN05793/Brazil/RJ-MESQUITA/2021|2021-09-08:0.0000702428,hCoV-19/Brazil/RJ-LNN03973/2021|EPI_ISL_3014435|2021-06-27:0.0000009904)100:0.0000698017,(LNN05878/Brazil/RJ-RIO_DE_JANEIRO/2021|2021-09-03:0.0001408170,hCoV-19/Brazil/RJ-LNN04547/2021|EPI_ISL_3614894|2021-07-27:0.0001047667)100:0.0000697802)11:0.0000009904,(((((((((((((LNN05328/Brazil/RJ-PARACAMBI/2021|2021-08-30:0.0000000000,hCoV-19/Brazil/RJ-FIOCRUZ-45067/2021|EPI_ISL_3832387|2021-08-17:0.0000000000):0.0000000000,hCoV-19/Brazil/RJ-FIOCRUZ-48343/2021|EPI_ISL_4237212|2021-07-07:0.0000000000):0.0000000000,hCoV-19/Brazil/RJ-LNN04253/2021|EPI_ISL_3245406|2021-07-13:0.0000000000):0.0000000000,hCoV-19/Brazil/RJ-LNN03565/2021|EPI_ISL_3245264|2021-07-14:0.0000000000):0.0000000000,hCoV-19/Brazil/RJ-LNN04282/2021|EPI_ISL_3245431|2021-07-12:0.0000000000):0.0000000000,hCoV-19/Brazil/RJ-LNN03999/2021|EPI_ISL_3014441|2021-06-29:0.0000000000):0.0000000000,hCoV-19/Brazil/RJ-LNN04192/2021|EPI_ISL_3245365|2021-07-09:0.0000000000):0.0000000000,hCoV-19/Brazil/RJ-LNN04028/2021|EPI_ISL_3014446|2021-06-28:0.0000000000):0.0000000000,hCoV-19/Brazil/RJ-LNN04566/2021|EPI_ISL_3614906|2021-07-29:0.0000000000):0.0000000000,hCoV-19/Brazil/RJ-FIOCRUZ-31847/2021|EPI_ISL_3801813|2021-06-25:0.0000000000):0.0000000000,hCoV-19/Brazil/RJ-LNN03829/2021|EPI_ISL_3014430|2021-06-30:0.0000000000):0.0000000000,hCoV-19/Brazil/RJ-LNN04499/2021|EPI_ISL_3614868|2021-07-26:0.0000000000):0.0000000000,hCoV-19/Brazil/RJ-LNN04194/2021|EPI_ISL_3245366|2021-07-09:0.0000000000):0.0000009904)9:0.0000009904)10:0.0000009904,((LNN05673/Brazil/RJ-PARACAMBI/2021|2021-09-02:0.0000349666,LNN05329/Brazil/RJ-PARACAMBI/2021|2021-08-30:0.0000348969)100:0.0001043915,hCoV-19/Brazil/RJ-FIOCRUZ-51057/2021|EPI_ISL_4513390|2021-09-16:0.0002100002)11:0.0000009904)9:0.0000009904,((((LNN05343/Brazil/RJ-VASSOURAS/2021|2021-08-25:0.0001050071,hCoV-19/Brazil/RJ-LNN04552/2021|EPI_ISL_3614899|2021-07-27:0.0000349203)50:0.0000009904,hCoV-19/Brazil/RJ-LNN04913/2021|EPI_ISL_3921288|2021-08-11:0.0000698022)29:0.0000009904,hCoV-19/Brazil/RJ-FIOCRUZ-44745/2021|EPI_ISL_4061333|2021-08-04:0.0001415629)17:0.0000347558,(LNN05479/Brazil/RJ-RIO_DE_JANEIRO/2021|2021-08-26:0.0001056626,(hCoV-19/Brazil/RJ-FIOCRUZ-44775/2021|EPI_ISL_4061357|2021-08-02:0.0000699957,hCoV-19/Brazil/RJ-FIOCRUZ-49451/2021|EPI_ISL_4220327|2021-08-23:0.0000349145)10:0.0000009904)9:0.0000009904)9:0.0000009904)9:0.0000009904,(((LNN05545/Brazil/RJ-RESENDE/2021|2021-09-04:0.0000347778,(LNN05251/Brazil/RJ-MANGARATIBA/2021|2021-08-20:0.0000349680,hCoV-19/Brazil/RJ-LNN04812/2021|EPI_ISL_3921111|2021-08-06:0.0000702585)9:0.0000009904)9:0.0000009904,(((LNN05790/Brazil/RJ-QUEIMADOS/2021|2021-09-04:0.0000349738,hCoV-19/Brazil/RJ-LNN05018/2021|EPI_ISL_3921434|2021-08-10:0.0000009904)100:0.0001046403,(hCoV-19/Brazil/RJ-LNN04814/2021|EPI_ISL_3921117|2021-08-07:0.0000009904,hCoV-19/Brazil/RJ-LNN04919/2021|EPI_ISL_3921294|2021-08-11:0.0000009904)100:0.0000348395)11:0.0000009904,(LNN05287/Brazil/RJ-CABO_FRIO/2021|2021-08-26:0.0000702583,(hCoV-19/Brazil/RJ-LNN04675/2021|EPI_ISL_3615030|2021-07-26:0.0000009904,hCoV-19/Brazil/RJ-LNN04866/2021|EPI_ISL_3921189|2021-08-11:0.0001049364)53:0.0000348240)9:0.0000009904)9:0.0000009904)8:0.0000009904,hCoV-19/Brazil/RJ-FIOCRUZ-47569/2021|EPI_ISL_4237234|2021-08-25:0.0001749880)9:0.0000009904)8:0.0000009904,(((LNN05514/Brazil/RJ-RIO_DAS_OSTRAS/2021|2021-09-04:0.0001397717,LNN05310/Brazil/RJ-CACHOEIRAS_DE_MACACU/2021|2021-08-24:0.0000349697)25:0.0000348567,((LNN05481/Brazil/RJ-RIO_DE_JANEIRO/2021|2021-08-22:0.0000009904,hCoV-19/Brazil/RJ-FIOCRUZ-50853/2021|EPI_ISL_4543238|2021-09-14:0.0000698114)100:0.0000009904,hCoV-19/Brazil/RJ-FIOCRUZ-46428/2021|EPI_ISL_4080774|2021-08-24:0.0001043897)100:0.0000698052)9:0.0000009904,((((LNN05588/Brazil/RJ-RIO_CLARO/2021|2021-09-03:0.0000000000,LNN05592/Brazil/RJ-RIO_CLARO/2021|2021-09-05:0.0000000000):0.0000009904,LNN05591/Brazil/RJ-RIO_CLARO/2021|2021-09-04:0.0000009904)100:0.0000009904,LNN05167/Brazil/RJ-RIO_CLARO/2021|2021-08-24:0.0000009904)100:0.0000347663,hCoV-19/Brazil/RJ-FIOCRUZ-45366/2021|EPI_ISL_3832389|2021-08-12:0.0000349620)87:0.0000347586)9:0.0000009904)10:0.0000009904,((LNN05589/Brazil/RJ-RIO_CLARO/2021|2021-09-03:0.0000348673,hCoV-19/Brazil/RJ-FIOCRUZ-48897/2021|EPI_ISL_4212793|2021-08-16:0.0001749105)13:0.0000347631,((((LNN05683/Brazil/RJ-VOLTA_REDONDA/2021|2021-09-06:0.0000009904,(LNN05776/Brazil/RJ-NOVA_IGUACU/2021|2021-09-05:0.0001411325,LNN05789/Brazil/RJ-QUEIMADOS/2021|2021-09-04:0.0000349563)100:0.0000350879)8:0.0000009904,LNN05498/Brazil/RJ-RIO_DE_JANEIRO/2021|2021-08-21:0.0000349216)9:0.0000009904,hCoV-19/Brazil/RJ-LNN04990/2021|EPI_ISL_3921408|2021-08-09:0.0000009904)9:0.0000009904,LNN05474/Brazil/RJ-RIO_DE_JANEIRO/2021|2021-08-22:0.0000347757)9:0.0000009904)9:0.0000009904)9:0.0000009904,(((LNN05509/Brazil/RJ-PETROPOLIS/2021|2021-09-04:0.0000347574,hCoV-19/Brazil/RJ-LNN04203/2021|EPI_ISL_3245372|2021-07-13:0.0000347556)10:0.0000009904,((LNN05807/Brazil/RJ-MAGE/2021|2021-09-08:0.0001054738,hCoV-19/Brazil/RJ-LNN04839/2021|EPI_ISL_3921162|2021-08-12:0.0000348648)100:0.0000347657,((LNN05493/Brazil/RJ-RIO_DE_JANEIRO/2021|2021-08-20:0.0000702981,hCoV-19/Brazil/RJ-LNN04142/2021|EPI_ISL_3014462|2021-06-30:0.0000009904)10:0.0000009904,hCoV-19/Brazil/RJ-LNN04498/2021|EPI_ISL_3614867|2021-07-21:0.0000009904)10:0.0000009904)10:0.0000009904)9:0.0000009904,((((((LNN05661/Brazil/RJ-MANGARATIBA/2021|2021-09-02:0.0000347574,LNN05384/Brazil/RJ-BELFORD_ROXO/2021|2021-08-21:0.0001043964)35:0.0000009904,hCoV-19/Brazil/RJ-LNN04968/2021|EPI_ISL_3921359|2021-08-13:0.0000009904)35:0.0000009904,hCoV-19/Brazil/RJ-FIOCRUZ-51060/2021|EPI_ISL_4513392|2021-09-15:0.0000348037)100:0.0000348742,LNN05428/Brazil/RJ-SAO_GONCALO/2021|2021-08-21:0.0000698205)49:0.0000347599,((LNN05779/Brazil/RJ-SAO_JOAO_DE_MERITI/2021|2021-09-08:0.0000009904,hCoV-19/Brazil/RJ-FIOCRUZ-33503/2021|EPI_ISL_2982735|2021-06-25:0.0000009904)100:0.0000009904,hCoV-19/Brazil/RJ-LNN04956/2021|EPI_ISL_3921329|2021-08-16:0.0000698112)100:0.0000347582)9:0.0000009904,(hCoV-19/Brazil/RJ-LNN04301/2021|EPI_ISL_3245450|2021-07-13:0.0000009904,hCoV-19/Brazil/RJ-LNN04575/2021|EPI_ISL_3614913|2021-07-30:0.0000009904)9:0.0000009904)9:0.0000009904)8:0.0000009904)9:0.0000009904,(((LNN05786/Brazil/RJ-QUEIMADOS/2021|2021-09-03:0.0001397755,hCoV-19/Brazil/RJ-LNN05070/2021|EPI_ISL_3921477|2021-08-09:0.0000350169)69:0.0000347450,LNN05496/Brazil/RJ-RIO_DE_JANEIRO/2021|2021-08-23:0.0000700875)11:0.0000009904,(LNN05566/Brazil/RJ-CACHOEIRAS_DE_MACACU/2021|2021-09-04:0.0001043663,((LNN05752/Brazil/RJ-PETROPOLIS/2021|2021-09-07:0.0000700908,hCoV-19/Brazil/RJ-LNN05090/2021|EPI_ISL_3921497|2021-08-07:0.0000009904)52:0.0000347797,(hCoV-19/Brazil/RJ-LNN04773/2021|EPI_ISL_3921000|2021-08-09:0.0000348951,hCoV-19/Brazil/RJ-LNN05012/2021|EPI_ISL_3921429|2021-08-10:0.0000349473)11:0.0000009904)10:0.0000009904)10:0.0000009904)10:0.0000009904)10:0.0000009904,(((((LNN05650/Brazil/RJ-SAQUAREMA/2021|2021-09-01:0.0000009904,LNN05656/Brazil/RJ-SAQUAREMA/2021|2021-09-02:0.0000350770)100:0.0000698755,hCoV-19/Brazil/RJ-LNN04651/2021|EPI_ISL_3615016|2021-07-25:0.0000348917)47:0.0000347722,hCoV-19/Brazil/RJ-FIOCRUZ-44758/2021|EPI_ISL_4061342|2021-08-09:0.0001405748)10:0.0000009904,(hCoV-19/Brazil/RJ-LNN03926/2021|EPI_ISL_3014433|2021-06-28:0.0000349704,hCoV-19/Brazil/RJ-FIOCRUZ-48246/2021|EPI_ISL_4212778|2021-09-01:0.0000347596)10:0.0000009904)9:0.0000009904,(((LNN05674/Brazil/RJ-PARACAMBI/2021|2021-09-02:0.0001750120,LNN05431/Brazil/RJ-SAO_GONCALO/2021|2021-08-23:0.0000698064)10:0.0000009904,(LNN05690/Brazil/RJ-CABO_FRIO/2021|2021-09-06:0.0002105501,(hCoV-19/Brazil/RJ-FIOCRUZ-44779/2021|EPI_ISL_4061361|2021-08-02:0.0000020138,hCoV-19/Brazil/RJ-FIOCRUZ-50406/2021|EPI_ISL_4543242|2021-09-12:0.0001760611)100:0.0001046028)19:0.0000020138)9:0.0000009904,(hCoV-19/Brazil/RJ-LNN04977/2021|EPI_ISL_3921384|2021-08-15:0.0000700308,hCoV-19/Brazil/RJ-FIOCRUZ-48910/2021|EPI_ISL_4212785|2021-08-18:0.0000702743)10:0.0000009904)8:0.0000009904)9:0.0000009904)9:0.0000009904,(hCoV-19/Brazil/RJ-LNN03758/2021|EPI_ISL_3014428|2021-06-28:0.0000009904,hCoV-19/Brazil/RJ-LNN04754/2021|EPI_ISL_3920943|2021-08-06:0.0000009904)10:0.0000009904)8:0.0000009904,(((LNN05155/Brazil/RJ-PORTO_REAL/2021|2021-08-23:0.0000701681,hCoV-19/Brazil/RJ-LNN04528/2021|EPI_ISL_3614883|2021-07-31:0.0000009904)11:0.0000009904,hCoV-19/Brazil/RJ-LNN04752/2021|EPI_ISL_3920937|2021-08-07:0.0000009904)10:0.0000009904,hCoV-19/Brazil/SP-IB_117694/2021|EPI_ISL_2938095|2021-06-30:0.0000698677)10:0.0000009904)9:0.0000009904,(((((((LNN05510/Brazil/RJ-SAO_PEDRO_DA_ALDEIA/2021|2021-09-06:0.0000009904,LNN05586/Brazil/RJ-SAO_PEDRO_DA_ALDEIA/2021|2021-09-03:0.0000009904)100:0.0000698326,hCoV-19/Brazil/RJ-LNN04973/2021|EPI_ISL_3921372|2021-08-15:0.0000350770)100:0.0000698120,hCoV-19/Brazil/RJ-LNN04144/2021|EPI_ISL_3014463|2021-07-01:0.0000347684)11:0.0000009904,(((((((LNN05543/Brazil/RJ-ARMACAO_DOS_BUZIOS/2021|2021-09-05:0.0000698132,hCoV-19/Brazil/RJ-LNN05024/2021|EPI_ISL_3921440|2021-08-07:0.0000348855)100:0.0000347539,((hCoV-19/Brazil/RJ-LNN04214/2021|EPI_ISL_3245379|2021-07-16:0.0000349598,hCoV-19/Brazil/RJ-LNN04705/2021|EPI_ISL_3615047|2021-07-26:0.0000009904)100:0.0000348416,hCoV-19/Brazil/RJ-LNN04720/2021|EPI_ISL_3615054|2021-07-27:0.0001053806)10:0.0000009904)10:0.0000009904,((((LNN05876/Brazil/RJ-RIO_DE_JANEIRO/2021|2021-09-06:0.0001053306,hCoV-19/Brazil/RJ-LNN04593/2021|EPI_ISL_3614922|2021-07-26:0.0000349624)10:0.0000009904,(LNN05403/Brazil/RJ-NILOPOLIS/2021|2021-08-20:0.0000350251,hCoV-19/Brazil/RJ-LNN04313/2021|EPI_ISL_3245454|2021-07-12:0.0000702475)9:0.0000009904)9:0.0000009904,hCoV-19/Brazil/RJ-LNN05103/2021|EPI_ISL_3921509|2021-08-07:0.0000009904)9:0.0000009904,((LNN05369/Brazil/RJ-DUQUE_DE_CAXIAS/2021|2021-08-24:0.0000348744,LNN05372/Brazil/RJ-DUQUE_DE_CAXIAS/2021|2021-08-25:0.0000350969)100:0.0001746123,(LNN50021/Brazil/RJ-RIO_DE_JANEIRO/2021|2021-08-25:0.0000351034,hCoV-19/Brazil/RJ-FIOCRUZ-47963/2021|EPI_ISL_4237216|2021-08-30:0.0000348816)100:0.0000347546)9:0.0000009904)9:0.0000009904)9:0.0000009904,((LNN05410/Brazil/RJ-MAGE/2021|2021-08-19:0.0001053024,(hCoV-19/Brazil/RJ-FIOCRUZ-47180/2021|EPI_ISL_4237231|2021-08-26:0.0001048491,hCoV-19/Brazil/PB-FIOCRUZ-51468/2021|EPI_ISL_4633825|2021-06-24:0.0001747106)54:0.0000347782)10:0.0000009904,hCoV-19/Brazil/RJ-LNN04910/2021|EPI_ISL_3921280|2021-08-12:0.0000347562)10:0.0000009904)8:0.0000009904,((LNN05416/Brazil/RJ-SEROPEDICA/2021|2021-08-20:0.0000348805,hCoV-19/Brazil/RJ-LNN04620/2021|EPI_ISL_3614945|2021-07-26:0.0000350162)57:0.0000347590,hCoV-19/Brazil/RJ-LNN04690/2021|EPI_ISL_3615039|2021-07-25:0.0000349687)11:0.0000009904)9:0.0000009904,((((LNN05651/Brazil/RJ-SAQUAREMA/2021|2021-09-01:0.0000349512,hCoV-19/Brazil/RJ-LNN04890/2021|EPI_ISL_3921226|2021-08-07:0.0000009904)10:0.0000009904,(hCoV-19/Brazil/RJ-LNN04984/2021|EPI_ISL_3921402|2021-08-08:0.0000351071,hCoV-19/Brazil/RJ-FIOCRUZ-49390/2021|EPI_ISL_4257242|2021-09-05:0.0000704519)100:0.0000698853)10:0.0000009904,(hCoV-19/Brazil/RJ-FIOCRUZ-44786/2021|EPI_ISL_4061366|2021-08-03:0.0000347567,hCoV-19/Brazil/RJ-FIOCRUZ-48908/2021|EPI_ISL_4212783|2021-08-18:0.0000350654)10:0.0000009904)9:0.0000009904,((((LNN05857/Brazil/RJ-RIO_DE_JANEIRO/2021|2021-09-08:0.0000009904,(LNN05246/Brazil/RJ-QUISSAMA/2021|2021-08-21:0.0000702697,hCoV-19/Brazil/RJ-LNN04787/2021|EPI_ISL_3921040|2021-08-05:0.0000349683)9:0.0000009904)9:0.0000009904,hCoV-19/Brazil/RJ-LNN04636/2021|EPI_ISL_3614991|2021-07-25:0.0000009904)9:0.0000009904,LNN05504/Brazil/RJ-NOVA_IGUACU/2021|2021-08-20:0.0001410646)10:0.0000009904,((LNN05858/Brazil/RJ-RIO_DE_JANEIRO/2021|2021-09-08:0.0001063369,hCoV-19/Brazil/RJ-FIOCRUZ-45458/2021|EPI_ISL_4061443|2021-08-18:0.0000698208)26:0.0000347820,hCoV-19/Brazil/RJ-FIOCRUZ-48339/2021|EPI_ISL_4237208|2021-08-22:0.0001403026)9:0.0000009904)10:0.0000009904)10:0.0000009904)9:0.0000009904,((LNN05492/Brazil/RJ-RIO_DE_JANEIRO/2021|2021-08-19:0.0001397606,hCoV-19/Brazil/RJ-LNN04542/2021|EPI_ISL_3614892|2021-07-29:0.0000349605)10:0.0000009904,hCoV-19/Brazil/RJ-LNN04277/2021|EPI_ISL_3245426|2021-07-12:0.0000347992)10:0.0000009904)8:0.0000009904)9:0.0000009904,(LNN05604/Brazil/RJ-ITATIAIA/2021|2021-09-03:0.0001750401,hCoV-19/Brazil/RJ-FIOCRUZ-47969/2021|EPI_ISL_4237219|2021-08-30:0.0000347567)10:0.0000009904)9:0.0000009904,((((LNN05624/Brazil/RJ-GUAPIMIRIM/2021|2021-09-01:0.0000009904,hCoV-19/Brazil/RJ-FIOCRUZ-48132/2021|EPI_ISL_4237211|2021-07-14:0.0000698118)10:0.0000009904,((((((LNN05407/Brazil/RJ-TERESOPOLIS/2021|2021-08-20:0.0001052583,hCoV-19/Brazil/RJ-LNN04840/2021|EPI_ISL_3921163|2021-08-13:0.0001404202)11:0.0000009904,hCoV-19/Brazil/RJ-LNN04712/2021|EPI_ISL_3615050|2021-07-25:0.0000009904)10:0.0000009904,hCoV-19/Brazil/RJ-LNN04576/2021|EPI_ISL_3614914|2021-07-30:0.0000009904)10:0.0000009904,hCoV-19/Brazil/RJ-LNN04138/2021|EPI_ISL_3014460|2021-06-28:0.0000347740)10:0.0000009904,hCoV-19/Brazil/RJ-FIOCRUZ-33487/2021|EPI_ISL_2982743|2021-06-21:0.0000009904)9:0.0000009904,(hCoV-19/Brazil/RJ-LNN04184/2021|EPI_ISL_3245360|2021-07-12:0.0000347573,hCoV-19/Brazil/RJ-FIOCRUZ-44772/2021|EPI_ISL_4061354|2021-08-02:0.0000348380)10:0.0000009904)9:0.0000009904)10:0.0000009904,(((LNN05626/Brazil/RJ-GUAPIMIRIM/2021|2021-09-02:0.0000348989,hCoV-19/Brazil/RJ-LNN04588/2021|EPI_ISL_3614918|2021-07-27:0.0001407606)11:0.0000009904,((((LNN05775/Brazil/RJ-NOVA_IGUACU/2021|2021-09-03:0.0000009904,LNN05892/Brazil/RJ-RIO_DE_JANEIRO/2021|2021-09-06:0.0001412029)9:0.0000009904,hCoV-19/Brazil/RJ-LNN04857/2021|EPI_ISL_3921180|2021-08-11:0.0000009904)9:0.0000009904,LNN05290/Brazil/RJ-SAQUAREMA/2021|2021-08-25:0.0000009904)9:0.0000009904,hCoV-19/Brazil/RJ-LNN05102/2021|EPI_ISL_3921508|2021-08-07:0.0000700913)9:0.0000009904)9:0.0000009904,hCoV-19/Brazil/RJ-FIOCRUZ-48978/2021|EPI_ISL_4271110|2021-09-02:0.0001752004)9:0.0000009904)9:0.0000009904,((LNN05655/Brazil/RJ-SAQUAREMA/2021|2021-09-02:0.0000348467,hCoV-19/Brazil/RJ-LNN04426/2021|EPI_ISL_3614840|2021-07-24:0.0000009904)11:0.0000009904,(LNN05686/Brazil/RJ-GUAPIMIRIM/2021|2021-09-03:0.0000698223,LNN05813/Brazil/RJ-SEROPEDICA/2021|2021-09-04:0.0001403151)11:0.0000009904)10:0.0000009904)8:0.0000009904)9:0.0000009904,(((((((((LNN05804/Brazil/RJ-NILOPOLIS/2021|2021-08-30:0.0000009904,hCoV-19/Brazil/RJ-LNN05002/2021|EPI_ISL_3921420|2021-08-08:0.0000009904)100:0.0000349555,LNN05230/Brazil/RJ-PIRAI/2021|2021-08-23:0.0001050186)9:0.0000009904,((LNN05863/Brazil/RJ-RIO_DE_JANEIRO/2021|2021-09-06:0.0001412451,LNN05868/Brazil/RJ-RIO_DE_JANEIRO/2021|2021-09-10:0.0002115546)11:0.0000009904,LNN05874/Brazil/RJ-RIO_DE_JANEIRO/2021|2021-09-03:0.0000009904)10:0.0000009904)9:0.0000009904,LNN05887/Brazil/RJ-RIO_DE_JANEIRO/2021|2021-09-06:0.0000702035)9:0.0000009904,(((LNN05181/Brazil/RJ-QUISSAMA/2021|2021-08-24:0.0000702763,hCoV-19/Brazil/RJ-LNN05098/2021|EPI_ISL_3921505|2021-08-07:0.0000702637)37:0.0000009904,LNN05291/Brazil/RJ-SAQUAREMA/2021|2021-08-25:0.0000348973)36:0.0000348943,LNN50011/Brazil/RJ-RIO_DE_JANEIRO/2021|2021-08-22:0.0001758409)9:0.0000009904)9:0.0000009904,hCoV-19/Brazil/RJ-LNN04646/2021|EPI_ISL_3615013|2021-07-26:0.0000009904)9:0.0000009904,hCoV-19/Brazil/RJ-LNN04706/2021|EPI_ISL_3615048|2021-07-26:0.0000348658)9:0.0000009904,hCoV-19/Brazil/RJ-LNN04146/2021|EPI_ISL_3014465|2021-07-01:0.0000009904)10:0.0000009904,LNN05147/Brazil/RJ-QUATIS/2021|2021-08-24:0.0000698084)10:0.0000009904)8:0.0000009904)9:0.0000009904,hCoV-19/Brazil/RJ-FIOCRUZ-48332/2021|EPI_ISL_4237206|2021-07-19:0.0000347780)9:0.0000009904,hCoV-19/Brazil/RJ-FIOCRUZ-43462/2021|EPI_ISL_3802996|2021-08-10:0.0001414014)11:0.0000347323,((((((((LNN05628/Brazil/RJ-GUAPIMIRIM/2021|2021-09-02:0.0000009904,LNN05684/Brazil/RJ-GUAPIMIRIM/2021|2021-09-03:0.0000009904)100:0.0000348823,hCoV-19/Brazil/RJ-LNN04881/2021|EPI_ISL_3921204|2021-08-10:0.0000009904)100:0.0000347645,LNN05389/Brazil/RJ-QUEIMADOS/2021|2021-08-20:0.0001047650)26:0.0000009904,((LNN05140/Brazil/RJ-CACHOEIRAS_DE_MACACU/2021|2021-08-23:0.0000009904,((LNN05412/Brazil/RJ-MAGE/2021|2021-08-21:0.0001052147,(hCoV-19/Brazil/RJ-LNN05020/2021|EPI_ISL_3921436|2021-08-05:0.0000009904,hCoV-19/Brazil/RJ-LNN05021/2021|EPI_ISL_3921437|2021-08-05:0.0000009904)86:0.0000009904)69:0.0000009904,hCoV-19/Brazil/RJ-LNN05023/2021|EPI_ISL_3921439|2021-08-05:0.0000009904)70:0.0000009904)23:0.0000009904,LNN05141/Brazil/RJ-CACHOEIRAS_DE_MACACU/2021|2021-08-23:0.0000009904)23:0.0000009904)18:0.0000009904,LNN50023/Brazil/RJ-SAO_GONCALO/2021|2021-08-30:0.0001046854)100:0.0000698259,hCoV-19/Brazil/RJ-LNN04848/2021|EPI_ISL_3921171|2021-08-09:0.0000009904)100:0.0000698159,(LNN05654/Brazil/RJ-SAQUAREMA/2021|2021-09-01:0.0000698856,LNN05708/Brazil/RJ-SAQUAREMA/2021|2021-09-02:0.0000713448)100:0.0001048513)100:0.0000347639,LNN05375/Brazil/RJ-NOVA_IGUACU/2021|2021-08-23:0.0002115784)64:0.0000009904)22:0.0000697655,hCoV-19/Brazil/SP-IB_128830/2021|EPI_ISL_4168723|2021-08-23:0.0003027840)32:0.0000009904,((((LNN05505/Brazil/RJ-CAMPOS_DOS_GOYTACAZES/2021|2021-09-07:0.0000698204,((((LNN05549/Brazil/RJ-SAO_JOAO_DA_BARRA/2021|2021-09-06:0.0000348772,LNN05550/Brazil/RJ-SAO_JOAO_DA_BARRA/2021|2021-09-06:0.0000009904)100:0.0000348812,((LNN05671/Brazil/RJ-SAO_JOSE_DE_UBA/2021|2021-09-01:0.0001409382,LNN05363/Brazil/RJ-ITAPERUNA/2021|2021-08-24:0.0000347900)100:0.0000009904,hCoV-19/Brazil/RJ-LNN04539/2021|EPI_ISL_3614889|2021-07-21:0.0000009904)100:0.0000347599)100:0.0000347656,hCoV-19/Brazil/RJ-LNN04804/2021|EPI_ISL_3921087|2021-08-06:0.0001047628)39:0.0000009904,((((LNN05552/Brazil/RJ-SAO_JOAO_DA_BARRA/2021|2021-09-06:0.0000349827,LNN05223/Brazil/RJ-SAO_FIDELIS/2021|2021-08-23:0.0000009904)20:0.0000009904,hCoV-19/Brazil/RJ-LNN04805/2021|EPI_ISL_3921090|2021-08-08:0.0000698593)10:0.0000009904,((((LNN05614/Brazil/RJ-CARAPEBUS/2021|2021-09-03:0.0000348877,LNN05706/Brazil/RJ-CAMPOS_DOS_GOYTACAZES/2021|2021-09-02:0.0000925108)99:0.0000009904,LNN05743/Brazil/RJ-CARAPEBUS/2021|2021-09-09:0.0000009904)100:0.0000463848,((LNN05252/Brazil/RJ-SAO_FRANCISCO_DE_ITABAPOANA/2021|2021-08-20:0.0000009904,LNN05288/Brazil/RJ-SAO_FRANCISCO_DE_ITABAPOANA/2021|2021-08-26:0.0000349723)99:0.0000009904,LNN05256/Brazil/RJ-SAO_FRANCISCO_DE_ITABAPOANA/2021|2021-08-22:0.0000009904)100:0.0000349091)42:0.0000009904,(LNN05709/Brazil/RJ-SAO_FRANCISCO_DE_ITABAPOANA/2021|2021-09-12:0.0002106198,LNN05222/Brazil/RJ-SAO_FIDELIS/2021|2021-08-23:0.0001050420)16:0.0000009904)10:0.0000009904)19:0.0000009904,LNN05354/Brazil/RJ-CAMBUCI/2021|2021-08-23:0.0000009904)23:0.0000009904)100:0.0000347670)12:0.0000009904,(((((((((((LNN05522/Brazil/RJ-BOM_JESUS_DO_ITABAPOANA/2021|2021-09-07:0.0001397953,LNN05186/Brazil/RJ-BOM_JESUS_DO_ITABAPOANA/2021|2021-08-23:0.0000350715)100:0.0000349169,hCoV-19/Brazil/RJ-LNN04842/2021|EPI_ISL_3921165|2021-08-13:0.0000009904)100:0.0000698228,((((LNN05261/Brazil/RJ-ITALVA/2021|2021-08-20:0.0000349714,LNN50009/Brazil/RJ-ITAPERUNA/2021|2021-08-18:0.0000347420)100:0.0000009904,hCoV-19/Brazil/RJ-LNN04899/2021|EPI_ISL_3921250|2021-08-12:0.0000009904)100:0.0000349405,LNN50026/Brazil/RJ-ITAPERUNA/2021|2021-08-25:0.0000700414)12:0.0000009904,hCoV-19/Brazil/RJ-LNN04896/2021|EPI_ISL_3921242|2021-08-12:0.0000009904)10:0.0000009904)9:0.0000009904,(hCoV-19/Brazil/RJ-LNN04892/2021|EPI_ISL_3921232|2021-08-11:0.0000348148,hCoV-19/Brazil/RJ-LNN04893/2021|EPI_ISL_3921235|2021-08-11:0.0000347579)10:0.0000009904)8:0.0000009904,((((((LNN05528/Brazil/RJ-ITAOCARA/2021|2021-09-06:0.0000009904,LNN05740/Brazil/RJ-ITAOCARA/2021|2021-09-09:0.0000352658)100:0.0000699356,(LNN05254/Brazil/RJ-SAO_FRANCISCO_DE_ITABAPOANA/2021|2021-08-21:0.0001054476,hCoV-19/Brazil/RJ-LNN04802/2021|EPI_ISL_3921081|2021-08-05:0.0000350909)100:0.0000349725)11:0.0000009904,((hCoV-19/Brazil/RJ-LNN04758/2021|EPI_ISL_3920955|2021-08-09:0.0000009904,hCoV-19/Brazil/RJ-LNN04770/2021|EPI_ISL_3920990|2021-08-06:0.0001051413)9:0.0000009904,hCoV-19/Brazil/RJ-LNN04849/2021|EPI_ISL_3921172|2021-08-12:0.0000009904)10:0.0000009904)10:0.0000009904,(((LNN05253/Brazil/RJ-SAO_FRANCISCO_DE_ITABAPOANA/2021|2021-08-20:0.0000009904,LNN05255/Brazil/RJ-CAMPOS_DOS_GOYTACAZES/2021|2021-08-21:0.0000350836)100:0.0000702715,hCoV-19/Brazil/RJ-LNN04431/2021|EPI_ISL_3614844|2021-07-23:0.0000348762)100:0.0000348812,hCoV-19/Brazil/RJ-LNN04428/2021|EPI_ISL_3614842|2021-07-24:0.0000009904)100:0.0000347583)10:0.0000009904,(((((LNN05577/Brazil/RJ-CABO_FRIO/2021|2021-09-04:0.0000009904,LNN05587/Brazil/RJ-SAO_PEDRO_DA_ALDEIA/2021|2021-09-03:0.0000009904)100:0.0001403064,(LNN05643/Brazil/RJ-LAJE_DO_MURIAE/2021|2021-09-02:0.0001052562,LNN05300/Brazil/RJ-LAJE_DO_MURIAE/2021|2021-08-26:0.0000009904)100:0.0000348961)10:0.0000009904,(((LNN05663/Brazil/RJ-PORCIUNCULA/2021|2021-08-31:0.0000009904,LNN05306/Brazil/RJ-PORCIUNCULA/2021|2021-08-24:0.0000009904)100:0.0000009904,LNN05307/Brazil/RJ-PORCIUNCULA/2021|2021-08-24:0.0000009904)100:0.0001044426,(LNN05749/Brazil/RJ-ITAPERUNA/2021|2021-09-09:0.0000348258,((hCoV-19/Brazil/RJ-LNN04777/2021|EPI_ISL_3921011|2021-08-08:0.0000350651,hCoV-19/Brazil/RJ-LNN04778/2021|EPI_ISL_3921014|2021-08-08:0.0000009904)100:0.0000702311,hCoV-19/Brazil/RJ-LNN04907/2021|EPI_ISL_3921272|2021-08-12:0.0000700761)19:0.0000009904)10:0.0000009904)10:0.0000009904)10:0.0000009904,(hCoV-19/Brazil/RJ-FIOCRUZ-48142/2021|EPI_ISL_4237194|2021-07-15:0.0000698201,hCoV-19/Brazil/MG-FIOCRUZ-45215/2021|EPI_ISL_3832329|2021-07-19:0.0000009904)10:0.0000009904)8:0.0000009904,((((LNN05734/Brazil/RJ-BOM_JESUS_DO_ITABAPOANA/2021|2021-09-10:0.0001412762,(hCoV-19/Brazil/RJ-LNN04462/2021|EPI_ISL_3614855|2021-07-26:0.0000702780,hCoV-19/Brazil/RJ-LNN04750/2021|EPI_ISL_3920931|2021-08-09:0.0000009904)100:0.0000009904)100:0.0000349697,hCoV-19/Brazil/RJ-LNN04801/2021|EPI_ISL_3921079|2021-08-05:0.0000349697)17:0.0000009904,((LNN05225/Brazil/RJ-SAO_FIDELIS/2021|2021-08-23:0.0001054768,LNN05315/Brazil/RJ-SAO_FIDELIS/2021|2021-08-24:0.0000349550)100:0.0000349787,hCoV-19/Brazil/RJ-LNN04571/2021|EPI_ISL_3614909|2021-07-29:0.0000009904)100:0.0001045029)9:0.0000009904,hCoV-19/Brazil/MG-FIOCRUZ-45228/2021|EPI_ISL_3832332|2021-07-26:0.0000347574)9:0.0000009904)9:0.0000009904)9:0.0000009904,(((((((LNN05665/Brazil/RJ-SANTO_ANTONIO_DE_PADUA/2021|2021-09-01:0.0000347565,hCoV-19/Brazil/RJ-LNN04933/2021|EPI_ISL_3921306|2021-08-10:0.0000009904)19:0.0000009904,((((LNN05170/Brazil/RJ-NATIVIDADE/2021|2021-08-24:0.0000009904,hCoV-19/Brazil/RJ-LNN04954/2021|EPI_ISL_3921327|2021-08-09:0.0000348944)24:0.0000009904,hCoV-19/Brazil/RJ-LNN04493/2021|EPI_ISL_3614866|2021-07-26:0.0000700526)24:0.0000009904,hCoV-19/Brazil/RJ-LNN04952/2021|EPI_ISL_3921325|2021-08-09:0.0000009904)24:0.0000009904,hCoV-19/Brazil/RJ-LNN04976/2021|EPI_ISL_3921381|2021-08-16:0.0000009904)24:0.0000009904)9:0.0000009904,(LNN05337/Brazil/RJ-SAO_JOSE_DE_UBA/2021|2021-08-29:0.0001044736,(LNN50024/Brazil/RJ-ITAPERUNA/2021|2021-08-30:0.0001043779,(hCoV-19/Brazil/RJ-LNN04572/2021|EPI_ISL_3614910|2021-07-30:0.0000009904,(hCoV-19/Brazil/RJ-LNN04573/2021|EPI_ISL_3614911|2021-07-30:0.0000009904,(hCoV-19/Brazil/RJ-LNN04945/2021|EPI_ISL_3921318|2021-08-09:0.0000009904,hCoV-19/Brazil/RJ-LNN04947/2021|EPI_ISL_3921320|2021-08-09:0.0000009904)99:0.0000009904)99:0.0000009904)100:0.0000347584)24:0.0000009904)9:0.0000009904)10:0.0000009904,(LNN05714/Brazil/RJ-ITALVA/2021|2021-09-09:0.0000009904,hCoV-19/Brazil/RJ-FIOCRUZ-44766/2021|EPI_ISL_4061349|2021-08-11:0.0000350163)21:0.0000009904)100:0.0000347776,hCoV-19/Brazil/MG-FIOCRUZ-45249/2021|EPI_ISL_3832342|2021-07-30:0.0000349130)14:0.0000009904,hCoV-19/Brazil/RJ-LNN04897/2021|EPI_ISL_3921245|2021-08-12:0.0000349700)10:0.0000009904,((((LNN05670/Brazil/RJ-SAO_JOSE_DE_UBA/2021|2021-09-01:0.0000702804,hCoV-19/Brazil/RJ-LNN04918/2021|EPI_ISL_3921293|2021-08-11:0.0000009904)100:0.0000009904,LNN05313/Brazil/RJ-BOM_JESUS_DO_ITABAPOANA/2021|2021-08-24:0.0000347641)100:0.0000347653,(LNN05178/Brazil/RJ-MIRACEMA/2021|2021-08-24:0.0000702733,hCoV-19/Brazil/RJ-LNN04723/2021|EPI_ISL_3920851|2021-08-09:0.0001050183)97:0.0000009904)100:0.0000698193,hCoV-19/Brazil/RJ-LNN04978/2021|EPI_ISL_3921387|2021-08-15:0.0001750128)20:0.0000009904)8:0.0000009904)10:0.0000009904)9:0.0000009904,(((LNN05314/Brazil/RJ-ITALVA/2021|2021-08-25:0.0000349701,(hCoV-19/Brazil/RJ-LNN03618/2021|EPI_ISL_3245316|2021-07-15:0.0000009904,hCoV-19/Croatia/8241/2021|EPI_ISL_3731194|2021-08-10:0.0000704390)100:0.0000347602)10:0.0000009904,hCoV-19/Brazil/MG-FIOCRUZ-45216/2021|EPI_ISL_4170345|2021-07-19:0.0000009904)8:0.0000009904,hCoV-19/Brazil/MG-FIOCRUZ-45234/2021|EPI_ISL_3832336|2021-07-27:0.0000009904)9:0.0000009904)8:0.0000009904,((hCoV-19/Brazil/RJ-LNN04488/2021|EPI_ISL_3614865|2021-07-26:0.0000349697,hCoV-19/Brazil/RJ-LNN04772/2021|EPI_ISL_3920996|2021-08-07:0.0000701639)19:0.0000009904,hCoV-19/Brazil/RJ-LNN04895/2021|EPI_ISL_3921240|2021-08-11:0.0000009904)10:0.0000009904)9:0.0000009904,(((hCoV-19/Brazil/RJ-LNN03617/2021|EPI_ISL_3245315|2021-07-14:0.0000000000,hCoV-19/Brazil/RJ-FIOCRUZ-48354/2021|EPI_ISL_4237242|2021-07-08:0.0000000000):0.0000000000,hCoV-19/Brazil/RJ-FIOCRUZ-48148/2021|EPI_ISL_4237193|2021-07-14:0.0000000000):0.0000009904,hCoV-19/Brazil/RJ-LNN04843/2021|EPI_ISL_3921166|2021-08-13:0.0000009904)10:0.0000009904)10:0.0000009904,(hCoV-19/Brazil/MG-FIOCRUZ-45241/2021|EPI_ISL_3832338|2021-07-28:0.0000698246,hCoV-19/Brazil/MG-FIOCRUZ-45242/2021|EPI_ISL_3832339|2021-07-28:0.0001046736)10:0.0000009904)10:0.0000009904,hCoV-19/Brazil/MG-FIOCRUZ-45233/2021|EPI_ISL_3832335|2021-07-27:0.0001050670)43:0.0000347585,((LNN05526/Brazil/RJ-CARDOSO_MOREIRA/2021|2021-09-03:0.0000347735,(((LNN05556/Brazil/RJ-SAO_FRANCISCO_DE_ITABAPOANA/2021|2021-09-02:0.0001752775,(LNN05739/Brazil/RJ-CAMPOS_DOS_GOYTACAZES/2021|2021-09-09:0.0000009904,hCoV-19/Brazil/RJ-FIOCRUZ-51293/2021|EPI_ISL_4513388|2021-09-14:0.0000698308)99:0.0000009904)100:0.0000347607,LNN05557/Brazil/RJ-SAO_FRANCISCO_DE_ITABAPOANA/2021|2021-09-02:0.0000347607)62:0.0000009904,((hCoV-19/Brazil/RJ-LNN04794/2021|EPI_ISL_3921058|2021-08-05:0.0000009904,hCoV-19/Brazil/RJ-LNN04795/2021|EPI_ISL_3921060|2021-08-07:0.0000009904)91:0.0000009904,hCoV-19/Brazil/RJ-LNN04878/2021|EPI_ISL_3921201|2021-08-09:0.0000009904)90:0.0000009904)62:0.0000009904)100:0.0000698216,(((LNN05281/Brazil/RJ-APERIBE/2021|2021-08-26:0.0000702578,LNN05359/Brazil/RJ-APERIBE/2021|2021-08-26:0.0000709513)82:0.0000009904,hCoV-19/Brazil/RJ-LNN04775/2021|EPI_ISL_3921005|2021-08-09:0.0001048768)81:0.0000009904,hCoV-19/Brazil/RJ-LNN04774/2021|EPI_ISL_3921003|2021-08-09:0.0000009904)80:0.0000009904)100:0.0000347590)11:0.0000009904)9:0.0000009904,hCoV-19/Brazil/RJ-FIOCRUZ-48350/2021|EPI_ISL_4237195|2021-07-08:0.0000009904)10:0.0000009904,(((((LNN05529/Brazil/RJ-MACAE/2021|2021-09-06:0.0000348613,(LNN05538/Brazil/RJ-MACAE/2021|2021-09-06:0.0000348724,hCoV-19/Brazil/RJ-LNN04735/2021|EPI_ISL_3920886|2021-08-07:0.0000009904)98:0.0000009904)99:0.0000009904,(LNN05540/Brazil/RJ-ARMACAO_DOS_BUZIOS/2021|2021-09-04:0.0000009904,hCoV-19/Brazil/RJ-LNN04830/2021|EPI_ISL_3921154|2021-08-11:0.0000009904)100:0.0000348800)100:0.0001043821,(((LNN05530/Brazil/RJ-MACAE/2021|2021-09-06:0.0000009904,hCoV-19/Brazil/RJ-LNN04737/2021|EPI_ISL_3920892|2021-08-08:0.0000009904)90:0.0000009904,hCoV-19/Brazil/RJ-LNN04736/2021|EPI_ISL_3920889|2021-08-07:0.0000009904)97:0.0000009904,hCoV-19/Brazil/RJ-LNN04825/2021|EPI_ISL_3921149|2021-08-12:0.0000009904)99:0.0000009904)100:0.0000347578,LNN05724/Brazil/RJ-QUISSAMA/2021|2021-09-10:0.0000350290)100:0.0000009904,(LNN05477/Brazil/RJ-RIO_DE_JANEIRO/2021|2021-08-25:0.0000348859,((LNN50012/Brazil/RJ-CAMPOS_DOS_GOYTACAZES/2021|2021-08-22:0.0000009904,(hCoV-19/Brazil/ES-FIOCRUZ-42477/2021|EPI_ISL_3827987|2021-07-26:0.0000009904,hCoV-19/Spain/MD-HGUGM-5716393/2021|EPI_ISL_4395995|2021-09-09:0.0001043884)27:0.0000009904)12:0.0000009904,hCoV-19/Brazil/SP-IB_128598/2021|EPI_ISL_4168760|2021-08-24:0.0000009904)27:0.0000009904)100:0.0001043775)100:0.0000347583)33:0.0000347574)74:0.0000347356,(hCoV-19/England/PHEC-W303W583/2021|EPI_ISL_4117776|2021-09-02:0.0001400419,hCoV-19/England/PHEC-X30AX2B2/2021|EPI_ISL_4122780|2021-09-07:0.0001398656)100:0.0000347746)61:0.0000347560,hCoV-19/Pakistan/NIH-B19-S11/2021|EPI_ISL_4630046|2021-09-04:0.0004245728)79:0.0000698713,(((((((((((((((((((((((((((((((LNN05744/Brazil/RJ-MACAE/2021|2021-09-09:0.0001058671,((hCoV-19/Brazil/SP-IB_130461/2021|EPI_ISL_4298226|2021-09-01:0.0000347557,(hCoV-19/Brazil/SP-IB_129892/2021|EPI_ISL_4469851|2021-08-30:0.0000349337,hCoV-19/Brazil/SP-IB_133798/2021|EPI_ISL_5020466|2021-09-13:0.0001151495)100:0.0000694236)99:0.0000009904,hCoV-19/Chile/LL-UACH-00303/2021|EPI_ISL_5421069|2021-10-09:0.0003512484)100:0.0000347439)100:0.0000700196,hCoV-19/Egypt/Delta006/2021|EPI_ISL_4629982|2021-08-04:0.0004273153)85:0.0000028527,hCoV-19/Senegal/SC20-1742/2021|EPI_ISL_4877368|2021-08-11:0.0001500624)85:0.0000319031,hCoV-19/Mali/MAL0110/2021|EPI_ISL_4273949|2021-08-11:0.0002115160)100:0.0000699616,hCoV-19/Gabon/CERMEL-JJ0410/2021|EPI_ISL_5031200|2021-09-24:0.0001750911)32:0.0000009904,(hCoV-19/Togo/NMIMR-21-TGS-457/2021|EPI_ISL_3915134|2021-07-31:0.0000694343,hCoV-19/Luxembourg/LNS4093015/2021|EPI_ISL_5392673|2021-09-13:0.0001767929)16:0.0000009904)39:0.0000009904,hCoV-19/Congo/FCRM-63-10414/2021|EPI_ISL_4572232|2021-08-23:0.0001889307)100:0.0002452074,(((((hCoV-19/Australia/SA0968/2021|EPI_ISL_4263112|2021-09-14:0.0001399940,hCoV-19/Turkey/HSGM-E6253/2021|EPI_ISL_4892590|2021-09-10:0.0002800983)42:0.0000009904,hCoV-19/Norway/21071/2021|EPI_ISL_4739718|2021-09-18:0.0002801102)79:0.0000025242,hCoV-19/Norway/Ahus-1868/2021|EPI_ISL_5314664|2021-10-10:0.0001410009)79:0.0000026562,hCoV-19/Hong_Kong/CM21000629/2021|EPI_ISL_5332912|2021-10-03:0.0004198648)78:0.0000347485,(hCoV-19/Pakistan/NIH-B19-S15/2021|EPI_ISL_4630049|2021-09-04:0.0000705623,hCoV-19/Pakistan/NIH-B21-S24/2021|EPI_ISL_5427759|2021-10-08:0.0001102963)90:0.0000330393)100:0.0002476829)63:0.0000348163,((((((((((((((((((((((((((((((((((LNN05515/Brazil/RJ-VALENCA/2021|2021-09-03:0.0000347649,LNN05516/Brazil/RJ-VALENCA/2021|2021-09-03:0.0000009904)100:0.0000347671,hCoV-19/Brazil/RJ-LNN04928/2021|EPI_ISL_3921303|2021-08-06:0.0000009904)100:0.0001750513,((LNN05811/Brazil/RJ-MAGE/2021|2021-09-08:0.0002114132,(LNN05497/Brazil/RJ-RIO_DE_JANEIRO/2021|2021-08-20:0.0002818558,LNN50004/Brazil/RJ-ANGRA_DOS_REIS/2021|2021-08-17:0.0003183264)99:0.0000009904)98:0.0000009904,LNN05386/Brazil/RJ-BELFORD_ROXO/2021|2021-08-20:0.0001402183)97:0.0000009904)100:0.0001402087,((hCoV-19/Mexico/CHP_IBT_IMSS_2410/2021|EPI_ISL_3347525|2021-07-14:0.0000009904,(hCoV-19/Mexico/TAB-INMEGEN-30-50/2021|EPI_ISL_5031053|2021-09-27:0.0000009904,hCoV-19/Mexico/TAB-INMEGEN-31-38/2021|EPI_ISL_5329589|2021-10-02:0.0000009904)100:0.0000348427)97:0.0000009904,hCoV-19/USA/WI-CDC-ASC210408245/2021|EPI_ISL_5111293|2021-09-13:0.0001750092)77:0.0000347590)28:0.0000009904,hCoV-19/Mexico/OAX_LANGEBIO_IMSS_2183/2021|EPI_ISL_3805527|2021-08-06:0.0000695267)30:0.0000347615,(((((((((LNN05837/Brazil/RJ-MARICA/2021|2021-09-04:0.0001409951,hCoV-19/Mexico/ROO_IBT_IMSS_2652/2021|EPI_ISL_4006372|2021-08-16:0.0001755933)50:0.0000023038,(hCoV-19/Mexico/GUA-InDRE-FB33669-S6615/2021|EPI_ISL_4298713|2021-08-18:0.0000347548,hCoV-19/Mexico/CAM_InDRE_FB37916_S7011/2021|EPI_ISL_4602969|2021-09-04:0.0001054639)100:0.0000347629)51:0.0000342687,hCoV-19/Mexico/CHH-LANGEBIO_IMSS_1384/2021|EPI_ISL_2942512|2021-06-24:0.0001430276)56:0.0000009904,(hCoV-19/Guatemala/INC-LNS-002/2021|EPI_ISL_5169100|2021-09-01:0.0001751127,hCoV-19/Mexico/CHP_INER_IMSS_2496/2021|EPI_ISL_5193916|2021-09-19:0.0001055393)100:0.0000347449)9:0.0000009904,hCoV-19/Costa_Rica/INC1194-690373/2021|EPI_ISL_4952583|2021-08-17:0.0000700495)8:0.0000009904,((hCoV-19/Mexico/TLA_INER_IMSS_2527/2021|EPI_ISL_5194013|2021-09-20:0.0000695374,(hCoV-19/Argentina/PAIS-E0428/2021|EPI_ISL_5332849|2021-10-08:0.0000009904,hCoV-19/Argentina/PAIS-E0431/2021|EPI_ISL_5332852|2021-10-12:0.0000695771)100:0.0001750323)9:0.0000028152,(hCoV-19/Costa_Rica/INC-1324-703676/2021|EPI_ISL_5262735|2021-09-23:0.0001402330,hCoV-19/Estonia/16167505/2021|EPI_ISL_5460637|2021-09-27:0.0001755490)11:0.0000009904)9:0.0000009904)32:0.0000009904,hCoV-19/Guatemala/INC-LNS-013/2021|EPI_ISL_5169055|2021-09-01:0.0003152551)91:0.0000699552,hCoV-19/Mexico/COA_INER_IMSS_2404/2021|EPI_ISL_5194233|2021-09-21:0.0002100583)30:0.0000009904,((hCoV-19/USA/MD-CDC-LC0245246/2021|EPI_ISL_4337477|2021-09-03:0.0003502065,(hCoV-19/USA/SC-CDC-ASC210104876/2021|EPI_ISL_4382013|2021-08-30:0.0000347690,hCoV-19/USA/CO-CDC-FG-145652/2021|EPI_ISL_5319085|2021-10-05:0.0000347910)99:0.0000347594)97:0.0000009904,hCoV-19/USA/AL-CDC-QDX29360703/2021|EPI_ISL_5335915|2021-10-01:0.0001750863)100:0.0000695473)19:0.0000009904)10:0.0000009904,hCoV-19/Guatemala/ASI4245/2021|EPI_ISL_4051101|2021-08-05:0.0000695673)12:0.0000009904,hCoV-19/USA/AR-CDC-QDX29455804/2021|EPI_ISL_5388196|2021-10-04:0.0001402169)100:0.0001396114,((((((((((((hCoV-19/Singapore/612/2021|EPI_ISL_1704834|2021-04-18:0.0000347621,(((((hCoV-19/Denmark/DCGC-122011/2021|EPI_ISL_2784372|2021-06-28:0.0000009904,((hCoV-19/Denmark/DCGC-130032/2021|EPI_ISL_3028864|2021-07-13:0.0000009904,(hCoV-19/Finland/VI14049/2021|EPI_ISL_5161225|2021-09-09:0.0002451526,hCoV-19/Bosnia_and_Herzegovina/VFS-UNSA-LMGFI102/2021|EPI_ISL_5257993|2021-09-15:0.0001059697)14:0.0000009904)13:0.0000009904,hCoV-19/Kosovo/CO-00397-XXK000_5227/2021|EPI_ISL_4550688|2021-08-19:0.0000348277)100:0.0000347710)100:0.0000694082,(hCoV-19/Wales/PHWC-PY9DEW/2021|EPI_ISL_3424597|2021-08-04:0.0000009904,hCoV-19/Wales/PHWC-PY9DPK/2021|EPI_ISL_3424604|2021-08-04:0.0000009904)100:0.0002101689)100:0.0002102089,hCoV-19/USA/WI-CDC-FG-147568/2021|EPI_ISL_5307975|2021-10-07:0.0000009904)13:0.0000009904,((((((((hCoV-19/USA/CO-CDC-2-4634279/2021|EPI_ISL_3127938|2021-06-29:0.0001400732,hCoV-19/USA/SD-CDC-2-4611881/2021|EPI_ISL_3355423|2021-06-30:0.0001053283)100:0.0000694598,(((hCoV-19/USA/WY-WYPHL-21045216/2021|EPI_ISL_3207418|2021-06-29:0.0001070200,hCoV-19/USA/IL-SHL-1746498/2021|EPI_ISL_3672742|2021-06-27:0.0000009904)100:0.0000352985,(hCoV-19/Colombia/ANT-CWOHC-VG-SEC01573M/2021|EPI_ISL_3721611|2021-07-26:0.0000352224,(hCoV-19/Chile/BI-155999/2021|EPI_ISL_5431370|2021-09-21:0.0000009904,hCoV-19/Chile/BI-156000/2021|EPI_ISL_5431371|2021-09-21:0.0000347438)100:0.0001750263)40:0.0000009904)12:0.0000009904,((hCoV-19/USA/OR-OSPHL01730/2021|EPI_ISL_3404416|2021-08-03:0.0001052868,((hCoV-19/USA/CA-CDC-LC0152631/2021|EPI_ISL_3519253|2021-07-29:0.0001750298,hCoV-19/Costa_Rica/INC-1061/2021|EPI_ISL_3948487|2021-08-03:0.0001865062)10:0.0000009904,hCoV-19/USA/NV-CDC-LC0189490/2021|EPI_ISL_3751831|2021-07-26:0.0001052169)10:0.0000009904)10:0.0000009904,(hCoV-19/USA/SD-UMGC-10685/2021|EPI_ISL_3869277|2021-08-11:0.0001430475,((hCoV-19/Serbia/Valjevo-J4593960208/2021|EPI_ISL_4468870|2021-08-02:0.0000009904,((hCoV-19/USA/OH-CDC-ASC210181239/2021|EPI_ISL_4554495|2021-08-25:0.0001050054,hCoV-19/Argentina/INEI109488/2021|EPI_ISL_5158883|2021-07-30:0.0001756313)70:0.0000009904,hCoV-19/USA/MA-CDC-QDX28975618/2021|EPI_ISL_5069173|2021-09-19:0.0002487003)9:0.0000009904)10:0.0000009904,hCoV-19/Argentina/INEI110767/2021|EPI_ISL_5159296|2021-09-05:0.0001755519)9:0.0000009904)10:0.0000308763)8:0.0000009904)9:0.0000009904)11:0.0000009904,hCoV-19/Northern_Mariana_Islands/MP-CDC-2-4634175/2021|EPI_ISL_3303926|2021-06-28:0.0001052856)11:0.0000369855,hCoV-19/USA/FL-CDC-STM-000633574/2021|EPI_ISL_5203906|2021-09-24:0.0002101469)11:0.0000009904,hCoV-19/USA/UT-UPHL-210710018178-6-28/2021|EPI_ISL_3756539|2021-06-28:0.0001058711)11:0.0000009904,hCoV-19/USA/LA-CDC-LC0264589/2021|EPI_ISL_4486309|2021-09-08:0.0001400180)11:0.0000739487,(hCoV-19/Canada/SK-NML-138666/2021|EPI_ISL_3534708|2021-07-07:0.0000009904,hCoV-19/Canada/SK-NML-202418/2021|EPI_ISL_5426832|2021-09-20:0.0001052870)100:0.0001052663)9:0.0000009904,(hCoV-19/Turkey/HSGM-E198/2021|EPI_ISL_4073708|2021-08-20:0.0000349322,hCoV-19/Czech_Republic/CSQ1569/2021|EPI_ISL_5316862|2021-10-08:0.0001096899)11:0.0000347426)9:0.0000009904)10:0.0000009904,hCoV-19/Netherlands/UT-RIVM-54629/2021|EPI_ISL_3917483|2021-08-20:0.0001135267)10:0.0000009904)11:0.0000009904,hCoV-19/Guadeloupe/IPP13825/2021|EPI_ISL_2531894|2021-05-25:0.0001749911)11:0.0000009904,hCoV-19/USA/DC-CDC-LC0309736/2021|EPI_ISL_5189118|2021-10-01:0.0003151094)11:0.0000368630,(((((((((((((hCoV-19/Costa_Rica/INC-0747/2021|EPI_ISL_3026022|2021-06-24:0.0000009904,((((hCoV-19/Costa_Rica/INC-0921/2021|EPI_ISL_3464539|2021-07-19:0.0001053398,hCoV-19/Costa_Rica/INC-0929/2021|EPI_ISL_3464546|2021-07-24:0.0001400508)100:0.0001043896,(((hCoV-19/Costa_Rica/INC-0944/2021|EPI_ISL_3638812|2021-07-22:0.0002451855,(hCoV-19/Costa_Rica/INC-0996/2021|EPI_ISL_3639134|2021-07-31:0.0000697250,hCoV-19/Costa_Rica/INC-1168/2021|EPI_ISL_4258642|2021-08-18:0.0000358113)100:0.0001750601)51:0.0001398153,hCoV-19/Costa_Rica/INC-1214/2021|EPI_ISL_4601210|2021-08-23:0.0002104287)50:0.0000020138,(hCoV-19/Costa_Rica/INC-1116/2021|EPI_ISL_3948542|2021-08-14:0.0000348148,hCoV-19/Costa_Rica/INC-1261/2021|EPI_ISL_4601220|2021-09-07:0.0000347885)100:0.0001401564)67:0.0000011168)75:0.0002220705,hCoV-19/Guatemala/ASI4116/2021|EPI_ISL_3527816|2021-08-03:0.0001043083)10:0.0000009904,(hCoV-19/Guatemala/ASI4239/2021|EPI_ISL_4051044|2021-08-05:0.0000009904,hCoV-19/Guatemala/ASI4243/2021|EPI_ISL_4051047|2021-08-05:0.0000009904)100:0.0000695354)11:0.0000009904)10:0.0000009904,(hCoV-19/Mexico/CHP_LANGEBIO_IMSS_2061/2021|EPI_ISL_3805606|2021-08-02:0.0001750021,hCoV-19/Mexico/HID_IBT_IMSS_3432/2021|EPI_ISL_4878758|2021-09-11:0.0000347635)27:0.0000347632)10:0.0000009904,(hCoV-19/Guatemala/ASI4254/2021|EPI_ISL_4051056|2021-08-09:0.0000347866,hCoV-19/Guatemala/INC-LNS-005/2021|EPI_ISL_5169046|2021-08-31:0.0001043514)99:0.0000347487)11:0.0000009904,(hCoV-19/Guatemala/ASI4313/2021|EPI_ISL_4051070|2021-08-10:0.0000009904,hCoV-19/Guatemala/INC-LNS-043/2021|EPI_ISL_5169014|2021-09-13:0.0000009904)100:0.0001043116)10:0.0000009904,hCoV-19/Costa_Rica/INC-1300-701319/2021|EPI_ISL_5262712|2021-09-19:0.0000695293)10:0.0000009904,(hCoV-19/Guatemala/ASI4256/2021|EPI_ISL_4051103|2021-08-10:0.0002154210,hCoV-19/Bonaire/BQ-RIVM-60456/2021|EPI_ISL_4839499|2021-09-10:0.0002450632)31:0.0000009904)10:0.0000009904,(hCoV-19/Costa_Rica/INC-0752/2021|EPI_ISL_3026027|2021-06-28:0.0000009904,hCoV-19/Mexico/QUE_LANGEBIO_IMSS_2379/2021|EPI_ISL_4550128|2021-08-31:0.0002102678)66:0.0000347604)10:0.0000009904,hCoV-19/Guatemala/ASI4296/2021|EPI_ISL_4051066|2021-08-12:0.0001043113)10:0.0000009904,hCoV-19/USA/CT-Yale-10664/2021|EPI_ISL_4949983|2021-09-15:0.0000347761)10:0.0000009904,hCoV-19/Costa_Rica/INC-1304-701960/2021|EPI_ISL_5262716|2021-09-18:0.0001750428)19:0.0000009904,hCoV-19/Mexico/CHH_INER_IMSS_2374/2021|EPI_ISL_5194251|2021-09-17:0.0002100398)43:0.0000375134,hCoV-19/Guatemala/INC-LNS-004/2021|EPI_ISL_5169041|2021-09-01:0.0000695661)51:0.0000749579,hCoV-19/USA/IN-INSPHL-11278/2021|EPI_ISL_5406133|2021-10-06:0.0000009904)28:0.0000373781)9:0.0000009904,hCoV-19/Sri_Lanka/aicbu1619/2021|EPI_ISL_5032187|2021-09-24:0.0004252620)8:0.0000009904,hCoV-19/Luxembourg/LNS8957475/2021|EPI_ISL_5392385|2021-08-14:0.0003211845)9:0.0000009904,(hCoV-19/Togo/NMIMR-21-TGS-442/2021|EPI_ISL_3915124|2021-07-26:0.0001753818,hCoV-19/Belgium/rega-15300/2021|EPI_ISL_4365265|2021-09-01:0.0002843104)81:0.0000347393)9:0.0000009904,hCoV-19/Algeria/03594/2021|EPI_ISL_5052209|2021-08-14:0.0002716322)8:0.0000009904,hCoV-19/USA/PA-CDC-LC0141187/2021|EPI_ISL_3514242|2021-07-27:0.0000347578)9:0.0000309341,hCoV-19/Bulgaria/21BG-EU_003715_Pl32/2021|EPI_ISL_3076741|2021-06-29:0.0000347578)9:0.0000009904,(((hCoV-19/Finland/THL-202121423/2021|EPI_ISL_3020940|2021-06-14:0.0001227999,hCoV-19/Denmark/DCGC-174125/2021|EPI_ISL_4448829|2021-09-16:0.0000734264)20:0.0001226023,hCoV-19/Indonesia/JB-GS-WJHL-ITB-W102/2021|EPI_ISL_5328473|2021-10-06:0.0002827639)11:0.0000024426,(hCoV-19/USA/GA-CDC-ASC210203048/2021|EPI_ISL_3849284|2021-07-29:0.0001062342,(hCoV-19/USA/OR-CDC-LC0316741/2021|EPI_ISL_5264407|2021-09-29:0.0001392322,hCoV-19/USA/AK-CDC-QDX29520007/2021|EPI_ISL_5418321|2021-10-04:0.0001414706)35:0.0000020138)30:0.0000347709)10:0.0000336844)9:0.0000009904,hCoV-19/Hong_Kong/CH21107705/2021|EPI_ISL_3925036|2021-08-24:0.0002137913)8:0.0000009904)9:0.0000017946,hCoV-19/Aruba/AW-RIVM-44194/2021|EPI_ISL_3057817|2021-07-05:0.0001520331)8:0.0000028649,hCoV-19/Montenegro/CO-00421_MNE000_2632092102/2021|EPI_ISL_4560396|2021-08-06:0.0003160856)10:0.0000022254,(hCoV-19/Bonaire/BQ-RIVM-49061/2021|EPI_ISL_3389756|2021-07-25:0.0001053283,hCoV-19/Bonaire/BQ-RIVM-50292/2021|EPI_ISL_3731686|2021-07-31:0.0000347348)100:0.0000695262)9:0.0000009904,hCoV-19/Kuwait/Jaber2120269563/2021|EPI_ISL_3087599|2021-07-01:0.0002658652)9:0.0000011565,(hCoV-19/Bulgaria/21BG-EU_004518_Pl39/2021|EPI_ISL_4031635|2021-07-30:0.0000348131,hCoV-19/Australia/QLD2404/2021|EPI_ISL_5033344|2021-10-03:0.0001413795)100:0.0001053264)9:0.0001695647,((hCoV-19/Australia/WA715/2021|EPI_ISL_1914668|2021-05-01:0.0000760891,(hCoV-19/USA/WY-WYPHL-21052461/2021|EPI_ISL_3150753|2021-07-27:0.0000353236,hCoV-19/Jamaica/82374/2021|EPI_ISL_4055930|2021-07-21:0.0001139712)100:0.0000706332)81:0.0000009904,hCoV-19/Japan/IC-2133/2021|EPI_ISL_5403547|2021-10-02:0.0002101026)56:0.0000347405)6:0.0000044038,(hCoV-19/Sri_Lanka/aicbu1183/2021|EPI_ISL_3720917|2021-08-20:0.0002109283,hCoV-19/Canada/NS-NML-193984/2021|EPI_ISL_5439095|2021-09-09:0.0005418622)71:0.0000337390)7:0.0000009904,hCoV-19/USA/OH-USAFSAM-S4065/2021|EPI_ISL_2966757|2021-06-24:0.0001400103)7:0.0000009904,hCoV-19/Oman/rega-OM-113/2021|EPI_ISL_4062906|2021-06-27:0.0001061361)7:0.0000009904,hCoV-19/Zambia/ZMB-119078/2021|EPI_ISL_4513767|2021-08-25:0.0001750228)6:0.0000009904,(hCoV-19/Croatia/6227/2021|EPI_ISL_2693481|2021-06-11:0.0000009904,(hCoV-19/Croatia/6881/2021|EPI_ISL_3061697|2021-06-28:0.0000348964,hCoV-19/Croatia/6829/2021|EPI_ISL_3061797|2021-06-28:0.0000705929)48:0.0000009904)48:0.0000348060)6:0.0000021212,hCoV-19/Turkey/HSGM-E3727/2021|EPI_ISL_4265541|2021-09-06:0.0000347546)6:0.0000010781,((hCoV-19/Japan/PG-90271/2021|EPI_ISL_3900876|2021-07-29:0.0001401121,hCoV-19/Japan/PG-113433/2021|EPI_ISL_4720338|2021-09-01:0.0001053821)100:0.0000694542,hCoV-19/Japan/PG-119543/2021|EPI_ISL_4724234|2021-08-24:0.0001053286)100:0.0000694621)6:0.0000025558,((hCoV-19/Singapore/1033/2021|EPI_ISL_2508685|2021-05-14:0.0000009904,hCoV-19/Singapore/1285/2021|EPI_ISL_2508922|2021-05-24:0.0000009904)99:0.0000009904,((hCoV-19/Singapore/1657/2021|EPI_ISL_2710145|2021-06-22:0.0000009904,hCoV-19/Singapore/1732/2021|EPI_ISL_2790378|2021-06-24:0.0000009904)99:0.0000009904,hCoV-19/Singapore/1740/2021|EPI_ISL_2790386|2021-06-27:0.0000009904)100:0.0000694903)100:0.0001751047)6:0.0000009904,(((((hCoV-19/Bonaire/BQ-RIVM-46551/2021|EPI_ISL_3257896|2021-07-14:0.0000694590,(((((hCoV-19/Bonaire/BQ-RIVM-53846/2021|EPI_ISL_3917836|2021-08-16:0.0000009904,hCoV-19/Bonaire/BQ-RIVM-53822/2021|EPI_ISL_3918557|2021-08-14:0.0000009904)100:0.0000347789,((hCoV-19/Bonaire/BQ-RIVM-63933/2021|EPI_ISL_5429667|2021-10-05:0.0000000000,hCoV-19/Bonaire/BQ-RIVM-63957/2021|EPI_ISL_5429672|2021-10-05:0.0000000000):0.0000009904,hCoV-19/Bonaire/BQ-RIVM-63944/2021|EPI_ISL_5429668|2021-10-03:0.0000009904)100:0.0000347761)62:0.0000009904,hCoV-19/Bonaire/BQ-RIVM-60443/2021|EPI_ISL_4839429|2021-09-09:0.0000009904)61:0.0000009904,hCoV-19/Bonaire/BQ-RIVM-63045/2021|EPI_ISL_5209094|2021-09-25:0.0000694581)100:0.0000347768,(hCoV-19/Bonaire/BQ-RIVM-53832/2021|EPI_ISL_3918567|2021-08-11:0.0000009904,hCoV-19/Curacao/CW-RIVM-63857/2021|EPI_ISL_5209128|2021-10-02:0.0000347766)99:0.0000009904)100:0.0000694536)100:0.0000347577,hCoV-19/New_Zealand/21CH0093/2021|EPI_ISL_3543460|2021-08-16:0.0001432778)100:0.0000347606,hCoV-19/Kosovo/CO-00367-XXK000_603/2021|EPI_ISL_4545762|2021-07-30:0.0001416826)99:0.0000009904,hCoV-19/Romania/AG-479322/2021|EPI_ISL_5393443|2021-10-05:0.0002111333)100:0.0000347732,hCoV-19/Australia/SA0965/2021|EPI_ISL_4263111|2021-09-11:0.0003152988)100:0.0001052973)6:0.0000022554,((((hCoV-19/Sweden/101601630/2021|EPI_ISL_3796816|2021-07-22:0.0000694613,hCoV-19/Benin/481132/2021|EPI_ISL_4566980|2021-07-23:0.0000706574)100:0.0000694548,hCoV-19/Romania/PH-479140/2021|EPI_ISL_5393426|2021-10-05:0.0000009904)80:0.0000009904,((((hCoV-19/Ethiopia/CERI-KRISP-K024398Ngz/2021|EPI_ISL_4395235|2021-08-08:0.0000009904,hCoV-19/Ethiopia/CERI-KRISP-K024415Ngz/2021|EPI_ISL_4395250|2021-08-09:0.0000352846)100:0.0000352845,hCoV-19/Ethiopia/CERI-KRISP-K025373/2021|EPI_ISL_5099123|2021-07-29:0.0001310862)99:0.0000009904,hCoV-19/Ethiopia/CERI-KRISP-K024440Ngz/2021|EPI_ISL_4395252|2021-08-11:0.0002493706)100:0.0002189985,hCoV-19/Greece/31120/2021|EPI_ISL_4462240|2021-08-13:0.0002105980)38:0.0000009904)39:0.0000009904,hCoV-19/Montenegro/CO-00421_MNE000_2929112102/2021|EPI_ISL_5104594|2021-09-06:0.0001404309)100:0.0000694303)6:0.0000009904,(((((((((hCoV-19/New_Zealand/21MV0515/2021|EPI_ISL_2811957|2021-06-18:0.0002170647,(((hCoV-19/Germany/BY-RKI-I-184311/2021|EPI_ISL_2844993|2021-06-24:0.0000705556,hCoV-19/Australia/VIC18867/2021|EPI_ISL_5314295|2021-06-25:0.0001062053)27:0.0000009904,hCoV-19/Pakistan/NIH-B18-S13/2021|EPI_ISL_4458432|2021-06-28:0.0000349842)28:0.0000009904,hCoV-19/Australia/NT338/2021|EPI_ISL_2907544|2021-07-06:0.0001074539)71:0.0000009904)54:0.0000346157,((hCoV-19/Morocco/20352644/2021|EPI_ISL_4430751|2021-08-26:0.0002177373,hCoV-19/Morocco/20356985/2021|EPI_ISL_4741165|2021-09-01:0.0002496416)94:0.0000352104,hCoV-19/Jordan/RMSR8S21/2021|EPI_ISL_5324072|2021-08-05:0.0001405492)94:0.0001052025)30:0.0000341902,(((((hCoV-19/England/HSLL-18022D0/2021|EPI_ISL_2829265|2021-06-28:0.0001058381,hCoV-19/Guadeloupe/IPP20231/2021|EPI_ISL_3690199|2021-07-27:0.0002452561)11:0.0000347900,hCoV-19/Romania/BR-30232/2021|EPI_ISL_5105922|2021-09-23:0.0005271793)10:0.0000009904,hCoV-19/India/AR-CSIR-NEIST-INSACOG-NEIST13-CID0099/2021|EPI_ISL_5433681|2021-10-05:0.0003151497)6:0.0000019880,(((hCoV-19/Israel/SMC-7004083/2021|EPI_ISL_2834518|2021-06-22:0.0001923431,hCoV-19/Ecuador/USFQ-2109/2021|EPI_ISL_4511383|2021-09-13:0.0000370707)20:0.0000350094,hCoV-19/Portugal/PT17806/2021|EPI_ISL_5033409|2021-09-24:0.0002813957)6:0.0000009904,(hCoV-19/Thailand/Narathiwat_SEQ17840/2021|EPI_ISL_5052353|2021-09-30:0.0001055591,hCoV-19/Thailand/Chonburi_SEQ18064/2021|EPI_ISL_5416155|2021-10-04:0.0002472637)100:0.0002453860)7:0.0000009904)7:0.0000009904,((hCoV-19/Liechtenstein/FL-Risch-2182401939/2021|EPI_ISL_3798258|2021-08-22:0.0002688156,hCoV-19/Italy/LOM-Policlinico_Milano_87792253/2021|EPI_ISL_3100575|2021-07-15:0.0002805156)21:0.0000348229,(hCoV-19/Ethiopia/CERI-KRISP-K025838/2021|EPI_ISL_5425682|2021-07-21:0.0002935207,hCoV-19/Mozambique/CERI-KRISP-K025860/2021|EPI_ISL_5425687|2021-08-07:0.0001884717)33:0.0000833228)10:0.0000347647)6:0.0000009904)3:0.0000020046,((((hCoV-19/Lebanon/LAU-CVD-95/2021|EPI_ISL_3342073|2021-07-13:0.0001925592,hCoV-19/Jordan/RMSR5S17/2021|EPI_ISL_4849563|2021-09-23:0.0003200109)73:0.0000009904,(hCoV-19/Jordan/RMSR6S15/2021|EPI_ISL_5067986|2021-09-26:0.0003142871,hCoV-19/Jordan/RMSR7S14/2021|EPI_ISL_5137568|2021-10-02:0.0001411774)36:0.0000009904)46:0.0000009904,hCoV-19/Jordan/RMSR8S23/2021|EPI_ISL_5324028|2021-07-07:0.0002465422)67:0.0000009904,hCoV-19/Jordan/RMSR8S19/2021|EPI_ISL_5324090|2021-08-29:0.0002479171)34:0.0000694978)4:0.0000009904,hCoV-19/env/Liechtenstein/CeMM16311/2021|EPI_ISL_4461328|2021-09-05:0.0000009904)3:0.0000009904,hCoV-19/Hong_Kong/VM21041726/2021|EPI_ISL_5332931|2021-10-07:0.0004650236)0:0.0000009904,hCoV-19/Lebanon/LAU-CVD-38/2021|EPI_ISL_2893213|2021-07-02:0.0001871422)6:0.0000026018,hCoV-19/Austria/CeMM15397/2021|EPI_ISL_4060571|2021-08-20:0.0001063608)6:0.0000277868,(hCoV-19/Switzerland/ZH-UZH-IMV-3ba4d9a7/2021|EPI_ISL_3507682|2021-08-08:0.0003119912,hCoV-19/Seychelles/SS2565/2021|EPI_ISL_4880664|2021-06-25:0.0003401090)99:0.0000384283)6:0.0000009904)8:0.0000009904,(hCoV-19/Romania/B-16655/2021|EPI_ISL_2932519|2021-06-24:0.0000695193,hCoV-19/Portugal/PT18652/2021|EPI_ISL_5304486|2021-10-04:0.0002686984)85:0.0000348618)9:0.0000009904,(((hCoV-19/Portugal/PT10276/2021|EPI_ISL_2810710|2021-06-23:0.0002894010,(((hCoV-19/Nigeria/NCDC-NR13/2021|EPI_ISL_2983222|2021-06-29:0.0001766188,(hCoV-19/Nigeria/CV2927/2021|EPI_ISL_4205032|2021-09-03:0.0002495222,hCoV-19/Ghana/TRA-2015/2021|EPI_ISL_4919704|2021-09-14:0.0004601185)72:0.0000020138)100:0.0000349040,(((((hCoV-19/Algeria/48915/2021|EPI_ISL_3375627|2021-06-22:0.0000700487,hCoV-19/Algeria/76465/2021|EPI_ISL_5052212|2021-09-01:0.0001512797)34:0.0000009904,hCoV-19/Algeria/57453/2021|EPI_ISL_3375634|2021-07-13:0.0000009904)35:0.0000009904,hCoV-19/Algeria/02615/2021|EPI_ISL_5052210|2021-07-11:0.0001795021)100:0.0000350196,hCoV-19/Algeria/00003/2021|EPI_ISL_5052208|2021-08-01:0.0000710009)100:0.0000009904,hCoV-19/Algeria/50291/2021|EPI_ISL_3375631|2021-06-27:0.0001415284)100:0.0000350174)100:0.0000693926,hCoV-19/India/TN-C_83_S69_R1_001/2021|EPI_ISL_2379633|2021-04-29:0.0002389836)11:0.0000020138)10:0.0000363205,((((hCoV-19/Morocco/20350409/2021|EPI_ISL_4430724|2021-08-24:0.0001906176,hCoV-19/Morocco/20358921/2021|EPI_ISL_4741173|2021-09-03:0.0001427983)100:0.0000351495,(hCoV-19/Morocco/20356163/2021|EPI_ISL_4741161|2021-08-31:0.0001088521,hCoV-19/Morocco/20356934/2021|EPI_ISL_4798130|2021-09-01:0.0004867795)59:0.0000009904)59:0.0000009904,hCoV-19/Morocco/20352116/2021|EPI_ISL_4430745|2021-08-25:0.0000705695)100:0.0000708128,hCoV-19/Zambia/ZMB-107638/2021|EPI_ISL_4513620|2021-06-30:0.0001517969)17:0.0000706053)9:0.0000009904,hCoV-19/Malaysia/C19UMB394/2021|EPI_ISL_5417637|2021-10-11:0.0003274121)8:0.0000023841)9:0.0000020900,((hCoV-19/North_Macedonia/30TE/2021|EPI_ISL_3545711|2021-07-17:0.0000009904,(hCoV-19/Germany/SN-RKI-I-240274/2021|EPI_ISL_4438092|2021-09-01:0.0001054908,hCoV-19/Germany/HH-RKI-I-263955/2021|EPI_ISL_4928752|2021-09-22:0.0001059167)56:0.0000347887)55:0.0000009904,(hCoV-19/Norway/OUS-12191/2021|EPI_ISL_4126811|2021-08-12:0.0000009904,hCoV-19/Austria/CeMM16849/2021|EPI_ISL_5031321|2021-09-07:0.0000697629)100:0.0000347572)100:0.0001051218)8:0.0000009904,hCoV-19/Romania/IS-16837/2021|EPI_ISL_3020158|2021-06-23:0.0003870470)9:0.0000009904,((((((hCoV-19/Spain/CT-HUVH-EXE12754/2021|EPI_ISL_3374758|2021-08-03:0.0000009904,hCoV-19/Guadeloupe/IPP20022/2021|EPI_ISL_3542891|2021-07-27:0.0000009904)90:0.0000009904,hCoV-19/Guadeloupe/IPP24246/2021|EPI_ISL_4171179|2021-08-17:0.0000698226)70:0.0000020459,((((((hCoV-19/Sweden/20634552P/2021|EPI_ISL_3986402|2021-08-24:0.0001432782,(hCoV-19/Guadeloupe/IPP27362/2021|EPI_ISL_4545368|2021-09-07:0.0000350170,hCoV-19/France/ARA-HCL021180006201/2021|EPI_ISL_5313732|2021-10-08:0.0001764216)57:0.0000009904)13:0.0000009904,(hCoV-19/Netherlands/ZH-RIVM-59361/2021|EPI_ISL_4543994|2021-09-08:0.0000696045,hCoV-19/Netherlands/OV-RIVM-64263/2021|EPI_ISL_5430156|2021-10-09:0.0000695980)100:0.0000348005)10:0.0000009904,(hCoV-19/Guadeloupe/IPP28107/2021|EPI_ISL_4740971|2021-09-14:0.0000347685,((hCoV-19/Norway/Ahus-1769/2021|EPI_ISL_4999592|2021-10-04:0.0001078267,hCoV-19/Kosovo/CO-00451-XXK000_2946/2021|EPI_ISL_5429540|2021-10-01:0.0001405159)100:0.0000348558,hCoV-19/Slovenia/334761/2021|EPI_ISL_5212878|2021-08-24:0.0000696117)100:0.0000693799)19:0.0000009904)9:0.0000009904,(hCoV-19/Guadeloupe/IPP22586/2021|EPI_ISL_3999634|2021-08-10:0.0000347679,(hCoV-19/Guadeloupe/IPP25241/2021|EPI_ISL_4236927|2021-08-24:0.0000696376,hCoV-19/Guadeloupe/IPP28529/2021|EPI_ISL_4951123|2021-09-24:0.0002100167)26:0.0000009904)20:0.0000009904)20:0.0000009904,hCoV-19/Guadeloupe/IPP28088/2021|EPI_ISL_4740962|2021-09-14:0.0000693767)46:0.0000338599,hCoV-19/Greece/291726/2021|EPI_ISL_5313333|2021-09-22:0.0001752246)55:0.0000009904)100:0.0000693965,hCoV-19/Guadeloupe/IPP26265/2021|EPI_ISL_4461667|2021-08-31:0.0000704198)100:0.0001400714,((hCoV-19/Georgia/Tb-SNGS1155/2021|EPI_ISL_4572477|2021-08-13:0.0000693653,hCoV-19/Estonia/RC0101011/2021|EPI_ISL_5460614|2021-09-22:0.0001054478)60:0.0000343190,hCoV-19/Lithuania/IBT-LSC-VU_r24_48/2021|EPI_ISL_5390726|2021-10-07:0.0002810199)100:0.0001050004)64:0.0000347467,((hCoV-19/Germany/BY-RKI-I-249186/2021|EPI_ISL_4445922|2021-09-13:0.0001749867,hCoV-19/Turkey/HSGM-E16050/2021|EPI_ISL_5417911|2021-10-11:0.0000009904)100:0.0000698701,hCoV-19/Australia/NT353/2021|EPI_ISL_4761381|2021-08-04:0.0001061390)100:0.0001396766)9:0.0000339939)9:0.0000009904,(hCoV-19/Hong_Kong/CM21000443/2021|EPI_ISL_3219442|2021-07-18:0.0000693399,hCoV-19/Armenia/IMB8-6/2021|EPI_ISL_3543642|2021-08-05:0.0002588747)100:0.0000347337)8:0.0000022820,((hCoV-19/Bulgaria/21BG-EU_003861_Pl33/2021|EPI_ISL_3232679|2021-07-12:0.0000347817,hCoV-19/Bulgaria/21BG-EU_004491_Pl39/2021|EPI_ISL_4031610|2021-08-04:0.0002106733)99:0.0000009904,((hCoV-19/Bulgaria/21BG-EU_004271_Pl36/2021|EPI_ISL_3796518|2021-07-30:0.0001054536,hCoV-19/Bulgaria/21BG-EU_005376_Pl48/2021|EPI_ISL_4778719|2021-08-16:0.0000347848)100:0.0000009904,hCoV-19/Poland/PL_P4582/2021|EPI_ISL_5331704|2021-09-21:0.0001413051)100:0.0001051485)100:0.0000693804)9:0.0000013634,((((hCoV-19/Germany/BW-RKI-I-183990/2021|EPI_ISL_2762465|2021-06-23:0.0000009904,hCoV-19/Estonia/RC0023537/2021|EPI_ISL_3506137|2021-06-30:0.0000358989)100:0.0001761345,hCoV-19/Bosnia_and_Herzegovina/VFS-UNSA-LMGFI037/2021|EPI_ISL_3076937|2021-07-02:0.0002099215)20:0.0000009904,((hCoV-19/Israel/SMC-7013165/2021|EPI_ISL_3667474|2021-08-09:0.0002563698,hCoV-19/Liechtenstein/FL-Risch-21A0405459/2021|EPI_ISL_5069763|2021-10-02:0.0001109152)71:0.0000394210,hCoV-19/Kuwait/ChVir-LB-211022-4531/2021|EPI_ISL_5460163|2021-10-18:0.0002825920)10:0.0000009904)19:0.0000009904,hCoV-19/Switzerland/JU-Risch-21A1303514/2021|EPI_ISL_5428900|2021-10-04:0.0001076240)58:0.0000347605)8:0.0000009904)9:0.0000009904,hCoV-19/Australia/SA0964/2021|EPI_ISL_4263110|2021-09-10:0.0003152470)8:0.0000023433,(((((((hCoV-19/Brazil/RJ-LNN03581/2021|EPI_ISL_3245280|2021-07-14:0.0000349489,(hCoV-19/Mozambique/CERI-KRISP-K025917/2021|EPI_ISL_5425740|2021-06-28:0.0000352239,(hCoV-19/Mozambique/CERI-KRISP-K025864/2021|EPI_ISL_5425778|2021-08-07:0.0000720255,hCoV-19/Mozambique/CERI-KRISP-K025930/2021|EPI_ISL_5425780|2021-06-28:0.0001446048)100:0.0000704106)100:0.0000699595)19:0.0000347626,(hCoV-19/Italy/FVG-UD-347320/2021|EPI_ISL_3260960|2021-07-29:0.0001071638,hCoV-19/Ireland/D-NVRL-M37IRL29778/2021|EPI_ISL_5159822|2021-09-07:0.0002449908)59:0.0000009904)10:0.0000009904,(((hCoV-19/Brazil/RJ-LNN03582/2021|EPI_ISL_3245281|2021-07-15:0.0001050134,(hCoV-19/Brazil/RJ-LNN04810/2021|EPI_ISL_3921105|2021-08-05:0.0000348623,hCoV-19/Mozambique/CERI-KRISP-K025914/2021|EPI_ISL_5425640|2021-06-28:0.0000009904)100:0.0000009904)90:0.0000692980,(hCoV-19/Monaco/IPP20183/2021|EPI_ISL_3542959|2021-07-17:0.0000692973,((hCoV-19/Mozambique/CERI-KRISP-K025863/2021|EPI_ISL_5425738|2021-08-07:0.0000709881,hCoV-19/Mozambique/CERI-KRISP-K025846/2021|EPI_ISL_5425755|2021-07-07:0.0001421685)33:0.0000350838,hCoV-19/Mozambique/CERI-KRISP-K025938/2021|EPI_ISL_5425741|2021-06-28:0.0001413489)32:0.0000009904)24:0.0000009904)11:0.0000337390,hCoV-19/Italy/VEN-IZSVe-21RS8015-20_TV/2021|EPI_ISL_3308832|2021-07-17:0.0000009904)11:0.0000009904)17:0.0000009904,hCoV-19/Romania/B-17457/2021|EPI_ISL_3259537|2021-07-12:0.0001051600)24:0.0000692383,(((((((((hCoV-19/Belgium/UZA-UA-CV2276710945/2021|EPI_ISL_2861601|2021-06-26:0.0001049860,((hCoV-19/Portugal/PT10818/2021|EPI_ISL_2895286|2021-06-29:0.0001399437,hCoV-19/Portugal/PT11487/2021|EPI_ISL_2989032|2021-07-06:0.0001410483)36:0.0000009904,(hCoV-19/Portugal/PT11361/2021|EPI_ISL_2989285|2021-07-05:0.0000347603,hCoV-19/Portugal/PT16255/2021|EPI_ISL_4396347|2021-09-07:0.0001751927)12:0.0000009904)10:0.0000009904)42:0.0000329293,hCoV-19/Chile/RM-161015/2021|EPI_ISL_5431477|2021-10-03:0.0002192323)11:0.0000009904,hCoV-19/Angola/CERI-KRISP-K024658/2021|EPI_ISL_4474366|2021-08-12:0.0000355269)21:0.0000009904,((hCoV-19/Ireland/RN-NVRL-M35IRL12803/2021|EPI_ISL_3911951|2021-08-08:0.0002101320,hCoV-19/Sweden/20722791P/2021|EPI_ISL_4337520|2021-09-08:0.0000693554)100:0.0001050086,((hCoV-19/Paraguay/223343/2021|EPI_ISL_4259551|2021-08-12:0.0000693286,hCoV-19/Paraguay/195709/2021|EPI_ISL_4303332|2021-07-15:0.0000009904)100:0.0000349577,((hCoV-19/Paraguay/222788/2021|EPI_ISL_4259619|2021-08-16:0.0000699004,hCoV-19/Paraguay/210826/2021|EPI_ISL_4303323|2021-08-02:0.0000009904)100:0.0000349365,(hCoV-19/Paraguay/191871/2021|EPI_ISL_4303333|2021-07-12:0.0000009904,hCoV-19/Paraguay/191868/2021|EPI_ISL_4303334|2021-07-12:0.0000009904)100:0.0000009904)100:0.0000693168)100:0.0002450134)44:0.0000009904)10:0.0000009904,(hCoV-19/Sweden/20554332P/2021|EPI_ISL_3787429|2021-07-28:0.0001399343,((hCoV-19/Portugal/PT16637/2021|EPI_ISL_4396709|2021-09-06:0.0000721583,hCoV-19/Curacao/CW-RIVM-63859/2021|EPI_ISL_5209098|2021-10-03:0.0001050683)100:0.0000693508,hCoV-19/Luxembourg/LNS9542028/2021|EPI_ISL_5392702|2021-08-12:0.0000700041)47:0.0000347806)10:0.0000009904)22:0.0000009904,hCoV-19/Monaco/IPP28142/2021|EPI_ISL_4740992|2021-09-14:0.0001401569)100:0.0000347573,((hCoV-19/New_Zealand/21CH0081/2021|EPI_ISL_3477088|2021-08-01:0.0000009904,hCoV-19/New_Zealand/21CH0087/2021|EPI_ISL_3477089|2021-08-06:0.0000009904)99:0.0000009904,hCoV-19/New_Zealand/21CH0080/2021|EPI_ISL_3477094|2021-07-29:0.0000009904)100:0.0001424461)100:0.0000347751,((((((((((hCoV-19/USA/MN-UMGC-4382/2021|EPI_ISL_2876219|2021-06-23:0.0001425298,hCoV-19/USA/MN-CDC-IBX613083534132/2021|EPI_ISL_5380596|2021-10-06:0.0002814859)23:0.0000009904,(hCoV-19/USA/KY-GD-071321-21063037151/2021|EPI_ISL_2985778|2021-06-30:0.0001415218,hCoV-19/Mexico/DUR_InDRE_FB36218_S6967/2021|EPI_ISL_4602925|2021-08-27:0.0000693284)66:0.0000349341)13:0.0000009904,hCoV-19/USA/NE-CDC-ASC210230877/2021|EPI_ISL_3845402|2021-07-27:0.0000349720)39:0.0000347600,hCoV-19/USA/TN-CDC-QDX29124977/2021|EPI_ISL_5082189|2021-09-25:0.0000699970)23:0.0000009904,((hCoV-19/Mexico/TAB_IBT_IMSS_2172/2021|EPI_ISL_3347918|2021-07-17:0.0000009904,hCoV-19/Mexico/TAB-INMEGEN-26-175/2021|EPI_ISL_4070102|2021-08-29:0.0001761809)100:0.0001406390,(hCoV-19/Mexico/ZAC_INER_IMSS_1992/2021|EPI_ISL_3557264|2021-07-31:0.0001399345,((hCoV-19/Costa_Rica/HNN-1009/2021|EPI_ISL_3761783|2021-07-02:0.0001164679,hCoV-19/USA/CO-CDPHE-2101469395/2021|EPI_ISL_3988980|2021-07-20:0.0000364535)11:0.0000009904,hCoV-19/Costa_Rica/INC-1285-699964/2021|EPI_ISL_5262697|2021-09-13:0.0000693173)11:0.0000009904)39:0.0000009904)100:0.0001155608)25:0.0000009904,hCoV-19/USA/VA-CDC-QDX29556783/2021|EPI_ISL_5418645|2021-10-05:0.0001749456)18:0.0000009904,((((hCoV-19/USA/NY-PRL-2021_0714_00E16/2021|EPI_ISL_3010695|2021-07-07:0.0000349298,hCoV-19/USA/MD-CDC-LC0151482/2021|EPI_ISL_3512090|2021-07-29:0.0000693764)100:0.0001050282,hCoV-19/New_Zealand/21CV0597/2021|EPI_ISL_5033141|2021-09-28:0.0002449479)30:0.0000009904,hCoV-19/USA/VI-Yale-11199/2021|EPI_ISL_5395523|2021-09-15:0.0001070062)27:0.0000009904,hCoV-19/USA/OK-CDC-QDX29455754/2021|EPI_ISL_5418444|2021-10-04:0.0002099501)72:0.0000347612)43:0.0000009904,((((hCoV-19/USA/OK-CDC-LC0084971/2021|EPI_ISL_2927426|2021-06-22:0.0001432317,hCoV-19/USA/TN-CDC-FG-057377/2021|EPI_ISL_3349172|2021-07-29:0.0000697475)13:0.0000009904,hCoV-19/USA/OK-CDC-LC0134656/2021|EPI_ISL_4158109|2021-07-17:0.0000693498)12:0.0000009904,((hCoV-19/USA/KS-KHEL-5437/2021|EPI_ISL_4004765|2021-08-30:0.0001768389,hCoV-19/Costa_Rica/INC-1317-703383/2021|EPI_ISL_5262729|2021-09-21:0.0000693492)100:0.0000693354,hCoV-19/Ecuador/USFQ-2117/2021|EPI_ISL_4511384|2021-09-17:0.0002258365)20:0.0000009904)21:0.0000009904,((hCoV-19/USA/MS-UMMC-M776E12-506941/2021|EPI_ISL_3492940|2021-07-31:0.0002112612,((((hCoV-19/Mexico/MEX-INMEGEN-20-115/2021|EPI_ISL_3503471|2021-08-03:0.0002136840,hCoV-19/USA/MS-UMMC-M1440F2-515223/2021|EPI_ISL_5422065|2021-10-06:0.0002448700)100:0.0000349425,hCoV-19/USA/OH-CDC-LC0302194/2021|EPI_ISL_5078887|2021-09-13:0.0001425273)100:0.0000680322,hCoV-19/USA/SD-CDC-IBX288142921057/2021|EPI_ISL_5208456|2021-10-01:0.0001783955)79:0.0000020138,hCoV-19/USA/UT-UPHL-211009720931/2021|EPI_ISL_5078108|2021-10-04:0.0001058746)80:0.0000009904)66:0.0000347842,(hCoV-19/USA/NC-CDC-LC0272955/2021|EPI_ISL_4815714|2021-09-11:0.0000351036,hCoV-19/USA/DE-CDC-IBX047057176069/2021|EPI_ISL_5208653|2021-10-01:0.0003793739)93:0.0000693098)26:0.0000009904)100:0.0000692857)100:0.0000581119,hCoV-19/USA/NJ-CDC-LC0132297/2021|EPI_ISL_4155745|2021-07-19:0.0001456277)90:0.0000585023,(hCoV-19/Canada/MB-NML-109800/2021|EPI_ISL_4494367|2021-06-23:0.0000009904,hCoV-19/Canada/MB-CPL-211600/2021|EPI_ISL_5434442|2021-07-06:0.0000727298)100:0.0001049911)10:0.0000009904)10:0.0000009904,((((hCoV-19/New_Zealand/21MV0652/2021|EPI_ISL_3477096|2021-07-28:0.0000009904,hCoV-19/Fiji/FJ1091/2021|EPI_ISL_4820242|2021-06-30:0.0000009904)100:0.0002099756,(hCoV-19/Fiji/FJ1074/2021|EPI_ISL_4819903|2021-06-12:0.0000009904,((((hCoV-19/Fiji/FJ613/2021|EPI_ISL_4819952|2021-07-08:0.0000009904,hCoV-19/Fiji/FJ574/2021|EPI_ISL_4820106|2021-07-07:0.0001060384)100:0.0000009904,hCoV-19/Fiji/FJ1173/2021|EPI_ISL_4819978|2021-06-25:0.0000763174)100:0.0000347484,hCoV-19/Fiji/FJ622/2021|EPI_ISL_4820113|2021-07-09:0.0000009904)31:0.0000009904,hCoV-19/Fiji/FJ721/2021|EPI_ISL_4820264|2021-07-06:0.0000009904)31:0.0000009904)33:0.0000009904)100:0.0000693132,((hCoV-19/Fiji/FJ1179/2021|EPI_ISL_4819825|2021-06-26:0.0000009904,hCoV-19/Fiji/FJ1181/2021|EPI_ISL_4819872|2021-06-26:0.0000702693)100:0.0000350686,hCoV-19/Fiji/FJ155/2021|EPI_ISL_4819992|2021-05-17:0.0000746265)100:0.0000009904)100:0.0000347894,hCoV-19/Fiji/FJ1093/2021|EPI_ISL_4819760|2021-06-30:0.0004444334)100:0.0000349153)10:0.0000020138)10:0.0000020500,(((hCoV-19/Ghana/WACCBIP-GS1058/2021|EPI_ISL_3268042|2021-06-23:0.0000361962,hCoV-19/Ghana/WACCBIP-GS1145/2021|EPI_ISL_3268170|2021-06-30:0.0000009904)100:0.0000009904,hCoV-19/Ghana/FS-21-2299/2021|EPI_ISL_4253831|2021-08-13:0.0001830165)100:0.0001068353,((hCoV-19/Ghana/WACCBIP-GS1161/2021|EPI_ISL_3268068|2021-07-06:0.0001450813,(hCoV-19/Ghana/FS-21-2246/2021|EPI_ISL_4253839|2021-08-11:0.0001813574,hCoV-19/Benin/476414/2021|EPI_ISL_4566971|2021-07-19:0.0001300064)100:0.0000833785)89:0.0000009904,hCoV-19/Ghana/WACCBIP-GS1508/2021|EPI_ISL_5416201|2021-08-11:0.0000370900)89:0.0000009904)89:0.0000699011)8:0.0000009904,hCoV-19/New_Zealand/21MV0556/2021|EPI_ISL_2964935|2021-06-27:0.0000705045)9:0.0000344758)10:0.0000020492,((((((hCoV-19/New_Zealand/21CH0045/2021|EPI_ISL_2811958|2021-06-25:0.0000347675,hCoV-19/Norway/OUS-10936/2021|EPI_ISL_4124953|2021-07-09:0.0000701685)22:0.0000009904,(((((((hCoV-19/England/PLYM-17F2632/2021|EPI_ISL_2852211|2021-06-27:0.0000351201,hCoV-19/USA/SC-CDC-QDX26763704/2021|EPI_ISL_3213562|2021-07-11:0.0000009904)100:0.0000337390,hCoV-19/Czech_Republic/CSQ1498/2021|EPI_ISL_5316795|2021-10-06:0.0002578801)10:0.0000009904,hCoV-19/New_Zealand/21MV0560/2021|EPI_ISL_2964928|2021-06-30:0.0000009904)10:0.0000009904,hCoV-19/Ireland/DL-NVRL-M35IRL13505/2021|EPI_ISL_3848764|2021-08-08:0.0001050093)10:0.0000009904,(hCoV-19/Ireland/LK-NVRL-S21IRL38375/2021|EPI_ISL_3118108|2021-07-02:0.0001049428,(hCoV-19/Australia/WA812/2021|EPI_ISL_4602669|2021-09-25:0.0002189121,hCoV-19/Netherlands/GL-RIVM-64673/2021|EPI_ISL_5430661|2021-10-07:0.0003511927)12:0.0000009904)12:0.0000009904)9:0.0000009904,hCoV-19/Albania/un-ChVir25862_17/2021|EPI_ISL_3123566|2021-07-09:0.0000009904)10:0.0000009904,((hCoV-19/Kosovo/un-ChVir25887_29/2021|EPI_ISL_3505808|2021-07-19:0.0001399084,(hCoV-19/Kosovo/CO-00397-XXK000_7420/2021|EPI_ISL_4550715|2021-08-22:0.0000366964,hCoV-19/Kosovo/CO-00451-XXK000_2940/2021|EPI_ISL_5429643|2021-10-01:0.0000943840)100:0.0000469629)10:0.0000009904,((hCoV-19/Australia/SA0936/2021|EPI_ISL_3710512|2021-08-19:0.0003190172,hCoV-19/Ireland/CO-NVRL-M39IRL01075/2021|EPI_ISL_4793416|2021-09-21:0.0003168996)23:0.0000337390,hCoV-19/Sweden/21-251001/2021|EPI_ISL_4861116|2021-09-20:0.0002800299)11:0.0000009904)9:0.0000009904)9:0.0000009904)9:0.0000009904,((hCoV-19/Malta/MDxMDH504/2021|EPI_ISL_2970370|2021-06-29:0.0001081760,((hCoV-19/England/NORW-3015647/2021|EPI_ISL_3571856|2021-08-02:0.0001778431,hCoV-19/England/ALDP-2726483/2021|EPI_ISL_5271291|2021-10-11:0.0002116080)37:0.0000347519,hCoV-19/Denmark/DCGC-182506/2021|EPI_ISL_5173423|2021-10-10:0.0002099249)11:0.0000009904)10:0.0000009904,((((hCoV-19/Aruba/AW-RIVM-43082/2021|EPI_ISL_2981892|2021-06-30:0.0000009904,hCoV-19/Scotland/QEUH-1A25545/2021|EPI_ISL_3203327|2021-07-26:0.0000701766)46:0.0000347673,(hCoV-19/Lithuania/LSMULKKGMMK22C54/2021|EPI_ISL_4425726|2021-09-09:0.0001831552,(hCoV-19/Bulgaria/21BG-EU_006171_Pl57/2021|EPI_ISL_5417426|2021-09-02:0.0000703949,hCoV-19/Bulgaria/21BG-EU_006270_Pl58/2021|EPI_ISL_5417527|2021-09-01:0.0001052692)100:0.0000842368)100:0.0001260045)10:0.0000009904,(hCoV-19/Lithuania/LTU000_VULSK_210721120488/2021|EPI_ISL_3341216|2021-07-21:0.0000009904,(hCoV-19/Lithuania/LTU000_VULSK_210813121486/2021|EPI_ISL_4030795|2021-08-13:0.0000703606,hCoV-19/Lithuania/LTU000_KNS_ANT_08_30_124/2021|EPI_ISL_4447898|2021-08-26:0.0001755162)99:0.0000009904)100:0.0000703689)10:0.0000009904,((hCoV-19/Ireland/U-NVRL-G21IRL68954/2021|EPI_ISL_3011450|2021-06-28:0.0000350618,((((hCoV-19/Bonaire/BQ-RIVM-45046/2021|EPI_ISL_3137118|2021-07-08:0.0000009904,(hCoV-19/Bonaire/BQ-RIVM-46624/2021|EPI_ISL_3257952|2021-07-17:0.0000347678,hCoV-19/Aruba/AW-RIVM-51766/2021|EPI_ISL_3732938|2021-08-03:0.0000347661)33:0.0000009904)33:0.0000009904,hCoV-19/Aruba/AW-RIVM-50428/2021|EPI_ISL_3731809|2021-07-29:0.0000347676)40:0.0000009904,hCoV-19/Denmark/DCGC-169653/2021|EPI_ISL_4050522|2021-09-04:0.0001399760)100:0.0000347666,hCoV-19/Estonia/17610163/2021|EPI_ISL_4503368|2021-08-30:0.0002187067)100:0.0001049493)10:0.0000009904,(hCoV-19/Qatar/DA-USAFSAM-S6013/2021|EPI_ISL_4295237|2021-08-10:0.0001750575,(((hCoV-19/Ireland/RN-NVRL-M36IRL46834/2021|EPI_ISL_4356447|2021-08-26:0.0000009904,hCoV-19/Ireland/MO-NVRL-M21IRL00165626/2021|EPI_ISL_5430951|2021-10-13:0.0001049468)100:0.0000347715,hCoV-19/Poland/PZH-UMB-2293/2021|EPI_ISL_5332116|2021-10-05:0.0000355157)99:0.0000009904,hCoV-19/Ireland/LK-ELDA-081021085E6/2021|EPI_ISL_5409537|2021-10-08:0.0003193891)100:0.0001049354)11:0.0000009904)10:0.0000009904)9:0.0000009904)10:0.0000009904)9:0.0000009904,(hCoV-19/Hong_Kong/CM21000415/2021|EPI_ISL_3019476|2021-06-28:0.0001049534,(hCoV-19/Austria/CeMM15965/2021|EPI_ISL_4461318|2021-08-17:0.0000020138,hCoV-19/Netherlands/ZH-RIVM-62460/2021|EPI_ISL_4993754|2021-09-20:0.0001399159)100:0.0001049231)44:0.0000020138)9:0.0000009904,(((((hCoV-19/England/QEUH-1893483/2021|EPI_ISL_2925083|2021-07-05:0.0000347641,hCoV-19/New_Zealand/21MV0617/2021|EPI_ISL_3164079|2021-07-16:0.0000351618)18:0.0000009904,((hCoV-19/Romania/Dambovita_468412/2021|EPI_ISL_4917645|2021-08-16:0.0001068000,hCoV-19/Kosovo/CO-00451-XXK000_519/2021|EPI_ISL_5429645|2021-09-20:0.0001800124)18:0.0000009904,(hCoV-19/Denmark/DCGC-179295/2021|EPI_ISL_4942972|2021-10-03:0.0003864311,hCoV-19/Kosovo/CO-00420-XXK000_9389/2021|EPI_ISL_5144526|2021-09-15:0.0002456849)18:0.0000009904)16:0.0000009904)17:0.0000009904,(hCoV-19/Denmark/DCGC-135292/2021|EPI_ISL_3103102|2021-07-23:0.0001399209,hCoV-19/Denmark/DCGC-145439/2021|EPI_ISL_3280281|2021-08-04:0.0001399351)16:0.0000009904)10:0.0000009904,((hCoV-19/Austria/CeMM14055/2021|EPI_ISL_3546434|2021-07-28:0.0001067729,hCoV-19/Mexico/COA-InDRE_FB27387_S5848/2021|EPI_ISL_3769214|2021-07-29:0.0000708965)92:0.0000009904,(hCoV-19/Australia/WA776/2021|EPI_ISL_3566730|2021-08-16:0.0001826057,hCoV-19/Slovenia/17-052492-KR/2021|EPI_ISL_5105754|2021-09-10:0.0002135521)99:0.0000347416)98:0.0000347631)16:0.0000347544,hCoV-19/Bulgaria/21BG-EU_006211_Pl57/2021|EPI_ISL_5417466|2021-09-01:0.0002456850)10:0.0000009904)10:0.0000009904,hCoV-19/Monaco/IPP14902/2021|EPI_ISL_2923151|2021-06-24:0.0000347681)11:0.0000347544)9:0.0000009904,(((((hCoV-19/Australia/WA733/2021|EPI_ISL_2757656|2021-06-28:0.0001264170,hCoV-19/Zimbabwe/CERI-KRISP-K021566/2021|EPI_ISL_3730409|2021-06-23:0.0000354867)100:0.0000835476,(hCoV-19/Zimbabwe/CERI-KRISP-K021542/2021|EPI_ISL_3730417|2021-07-24:0.0001067748,hCoV-19/Zimbabwe/CERI-KRISP-K021553/2021|EPI_ISL_3730480|2021-06-28:0.0001050386)31:0.0000009904)41:0.0000347541,hCoV-19/Zambia/ZMB-119160/2021|EPI_ISL_4513784|2021-09-02:0.0002147009)10:0.0000009904,(((hCoV-19/Kenya/C101073/2021|EPI_ISL_3049528|2021-06-22:0.0000358699,hCoV-19/Zambia/ZMB-119014/2021|EPI_ISL_4513753|2021-08-23:0.0002146834)10:0.0000009904,(((hCoV-19/Kenya/C101081/2021|EPI_ISL_3049530|2021-06-22:0.0000009904,hCoV-19/Zambia/ZMB-119118/2021|EPI_ISL_4513775|2021-08-25:0.0002502815)15:0.0000009904,((hCoV-19/Zambia/ZMB-119149/2021|EPI_ISL_4513781|2021-09-02:0.0002808733,hCoV-19/Zambia/ZMB-119161/2021|EPI_ISL_4513785|2021-09-02:0.0001394045)72:0.0000692894,hCoV-19/Zambia/ZMB-119157/2021|EPI_ISL_4513783|2021-09-02:0.0002448771)22:0.0000020450)9:0.0000009904,((((hCoV-19/Zambia/ZMB-107119/2021|EPI_ISL_4513609|2021-06-27:0.0001079531,hCoV-19/Zambia/ZMB-119056/2021|EPI_ISL_4513762|2021-08-25:0.0001745654)89:0.0000020138,hCoV-19/Zambia/ZMB-108404/2021|EPI_ISL_4513632|2021-06-30:0.0000349369)78:0.0000347687,hCoV-19/Zambia/ZMB-108727/2021|EPI_ISL_4513651|2021-07-05:0.0001749593)21:0.0000009904,(hCoV-19/Zambia/ZMB-107172/2021|EPI_ISL_4513611|2021-06-25:0.0001077007,hCoV-19/Zambia/ZMB-110378/2021|EPI_ISL_4513694|2021-07-16:0.0000009904)32:0.0000009904)10:0.0000009904)9:0.0000009904)9:0.0000009904,(hCoV-19/Zambia/ZMB-108798/2021|EPI_ISL_4513661|2021-07-05:0.0000355695,hCoV-19/Congo/FCRM-69-11152/2021|EPI_ISL_4724354|2021-09-10:0.0001749156)80:0.0000349438)9:0.0000023257)9:0.0000009904,(hCoV-19/Kenya/SS951/2021|EPI_ISL_3049856|2021-06-30:0.0000352138,hCoV-19/Zimbabwe/CERI-KRISP-K021334/2021|EPI_ISL_3722289|2021-07-25:0.0001051722)11:0.0000020138)17:0.0000349462)9:0.0000009904,((((hCoV-19/USA/NH-CDCBI-CRSP_OATUIQ7VKBNHF7DB/2021|EPI_ISL_3407572|2021-07-31:0.0000009904,hCoV-19/Qatar/DA-USAFSAM-S5641/2021|EPI_ISL_3941764|2021-07-31:0.0001049622)100:0.0000347658,(hCoV-19/USA/RI-CDC-2-4945601/2021|EPI_ISL_4824370|2021-08-27:0.0000692755,hCoV-19/USA/WV-CDC-LC0295056/2021|EPI_ISL_5074963|2021-09-08:0.0000692670)100:0.0000693601)13:0.0000009904,((hCoV-19/USA/CT-CDC-LC0212198/2021|EPI_ISL_4164194|2021-08-16:0.0001403981,hCoV-19/Chile/NB-148511/2021|EPI_ISL_4636133|2021-09-06:0.0000715912)28:0.0000009904,((hCoV-19/Saint_Barthelemy/IPP28734/2021|EPI_ISL_5053995|2021-09-21:0.0003164032,hCoV-19/USA/NY-CDC-LC0288839/2021|EPI_ISL_5081045|2021-09-16:0.0001410728)100:0.0000691222,hCoV-19/USA/NE-CUMC_21284034/2021|EPI_ISL_5439137|2021-10-07:0.0001429183)10:0.0000009904)10:0.0000009904)19:0.0000009904,hCoV-19/USA/HI-H213334/2021|EPI_ISL_3932580|2021-07-13:0.0001399259)93:0.0000692689)9:0.0000009904,(((((hCoV-19/Uzbekistan/325/2021|EPI_ISL_3188964|2021-06-25:0.0000345564,hCoV-19/Argentina/INEI110819/2021|EPI_ISL_5159307|2021-09-12:0.0003883473)87:0.0000009904,hCoV-19/Austria/CeMM17334/2021|EPI_ISL_5063296|2021-09-22:0.0002486354)78:0.0000340413,hCoV-19/Belgium/rega-17239/2021|EPI_ISL_5368519|2021-10-02:0.0002123242)34:0.0000020138,(hCoV-19/Uzbekistan/Tashkent-CGB-36/2021|EPI_ISL_3673672|2021-07-23:0.0005662540,(hCoV-19/Iceland/8726/2021|EPI_ISL_3927691|2021-08-04:0.0000691814,hCoV-19/Liechtenstein/FL-Risch-21A0804521/2021|EPI_ISL_5162567|2021-10-07:0.0002209525)83:0.0000009904)24:0.0000009904)91:0.0000349327,hCoV-19/Turkey/HSGM-E2487/2021|EPI_ISL_4096410|2021-09-03:0.0001750403)100:0.0001043904)9:0.0000009904,((((((((((((((hCoV-19/Australia/WA731/2021|EPI_ISL_2713075|2021-06-26:0.0000009904,(hCoV-19/Australia/WA734/2021|EPI_ISL_2757657|2021-06-28:0.0000009904,hCoV-19/Australia/WA740/2021|EPI_ISL_2841831|2021-07-01:0.0000009904)94:0.0000349574)94:0.0000349436,((hCoV-19/Australia/NSW-ICPMR-333/2021|EPI_ISL_3184989|2021-07-15:0.0000350456,hCoV-19/Australia/NSW-ICPMR-5315/2021|EPI_ISL_3833928|2021-08-20:0.0000349526)11:0.0000009904,(hCoV-19/Australia/NSW-ICPMR-5281/2021|EPI_ISL_3833894|2021-08-21:0.0000349960,(hCoV-19/Australia/NSW-ICPMR-5293/2021|EPI_ISL_3833906|2021-08-21:0.0000009904,(((hCoV-19/Australia/ACT0130/2021|EPI_ISL_4107883|2021-08-17:0.0000009904,(hCoV-19/Australia/ACT0212/2021|EPI_ISL_4107957|2021-08-21:0.0000359779,hCoV-19/Australia/ACT0368/2021|EPI_ISL_4108092|2021-08-30:0.0000009904)32:0.0000009904)39:0.0000009904,(hCoV-19/Australia/ACT0418/2021|EPI_ISL_4108122|2021-09-02:0.0000009904,hCoV-19/Australia/ACT0565/2021|EPI_ISL_4108241|2021-09-09:0.0000355048)100:0.0000352524)40:0.0000009904,hCoV-19/Australia/ACT0197/2021|EPI_ISL_4107943|2021-08-20:0.0000009904)40:0.0000009904)100:0.0001060663)10:0.0000009904)9:0.0000009904)9:0.0000009904,(hCoV-19/Australia/NSW1737/2021|EPI_ISL_2812878|2021-06-29:0.0000348837,hCoV-19/Australia/NSW-ICPMR-2530/2021|EPI_ISL_3502254|2021-08-04:0.0002825854)39:0.0000009904)10:0.0000009904,(hCoV-19/Australia/NSW-1812/2021|EPI_ISL_2828070|2021-06-28:0.0000009904,(hCoV-19/Australia/NSW-ICPMR-1606/2021|EPI_ISL_3398620|2021-07-27:0.0000351940,(((((hCoV-19/Australia/NSW-ICPMR-7544/2021|EPI_ISL_4205830|2021-09-07:0.0000350055,hCoV-19/Australia/NSW-ICPMR-10346/2021|EPI_ISL_5306486|2021-10-06:0.0001834549)100:0.0000349586,hCoV-19/Australia/ACT0929/2021|EPI_ISL_4731639|2021-09-28:0.0000009904)10:0.0000009904,(hCoV-19/Australia/NSW-ICPMR-10259/2021|EPI_ISL_5305692|2021-10-06:0.0000350055,hCoV-19/Australia/NSW-ICPMR-10301/2021|EPI_ISL_5305718|2021-10-04:0.0001061340)100:0.0000695402)10:0.0000009904,(hCoV-19/Australia/NSW-ICPMR-7712/2021|EPI_ISL_4552195|2021-09-09:0.0000347316,(hCoV-19/Australia/NSW-ICPMR-8884/2021|EPI_ISL_4556568|2021-09-21:0.0001060543,hCoV-19/Australia/NSW-ICPMR-10374/2021|EPI_ISL_5306475|2021-10-07:0.0000360630)20:0.0000009904)10:0.0000009904)10:0.0000009904,((hCoV-19/Australia/ACT0655/2021|EPI_ISL_4263241|2021-09-14:0.0000009904,(hCoV-19/Australia/NSW-RPAH-1774/2021|EPI_ISL_4570338|2021-09-17:0.0001748985,hCoV-19/Australia/ACT0803/2021|EPI_ISL_4636632|2021-09-23:0.0000357997)38:0.0000009904)11:0.0000009904,hCoV-19/Australia/NSW-ICPMR-10733/2021|EPI_ISL_5305953|2021-10-09:0.0001415193)10:0.0000009904)100:0.0001050814)10:0.0000009904)10:0.0000009904)20:0.0000019884,((hCoV-19/Australia/NSW-ICPMR-1555/2021|EPI_ISL_3398580|2021-07-24:0.0000702745,hCoV-19/Australia/NSW-ICPMR-8007/2021|EPI_ISL_4552353|2021-09-14:0.0002455027)28:0.0000020844,(hCoV-19/Australia/VIC19114/2021|EPI_ISL_4761424|2021-07-25:0.0000349986,(((((hCoV-19/Australia/VIC19820/2021|EPI_ISL_4774248|2021-08-19:0.0000009904,(hCoV-19/Australia/SA0996/2021|EPI_ISL_5264809|2021-10-10:0.0000349816,hCoV-19/Australia/SA0997/2021|EPI_ISL_5264813|2021-10-10:0.0000357760)100:0.0002102073)50:0.0000009904,((hCoV-19/Australia/VIC21340/2021|EPI_ISL_4774750|2021-08-30:0.0000358752,hCoV-19/Australia/VIC21273/2021|EPI_ISL_4776988|2021-08-28:0.0000756178)100:0.0000009904,hCoV-19/Australia/VIC22957/2021|EPI_ISL_4881658|2021-09-09:0.0000349595)100:0.0000347905)10:0.0000009904,(((hCoV-19/Australia/VIC22229/2021|EPI_ISL_4880934|2021-09-07:0.0000009904,hCoV-19/Australia/VIC23082/2021|EPI_ISL_4881024|2021-09-08:0.0000009904)100:0.0000349614,hCoV-19/Australia/VIC23856/2021|EPI_ISL_4883731|2021-09-10:0.0000352084)100:0.0000347972,(hCoV-19/Australia/SA0995/2021|EPI_ISL_5264808|2021-10-09:0.0000009904,hCoV-19/Australia/SA1000/2021|EPI_ISL_5264811|2021-10-11:0.0000009904)100:0.0000693476)31:0.0000009904)9:0.0000009904,((hCoV-19/Australia/VIC21337/2021|EPI_ISL_4774615|2021-08-30:0.0000009904,hCoV-19/Australia/VIC23866/2021|EPI_ISL_4883740|2021-09-11:0.0000693503)100:0.0000347914,hCoV-19/Australia/SA0999/2021|EPI_ISL_5264810|2021-10-10:0.0001050226)30:0.0000009904)20:0.0000009904,hCoV-19/Australia/VIC22657/2021|EPI_ISL_4776931|2021-08-30:0.0000372839)100:0.0000689584)30:0.0000009904)10:0.0000347959)9:0.0000009904,(hCoV-19/Australia/VIC19098/2021|EPI_ISL_4761411|2021-07-23:0.0000355258,hCoV-19/Australia/VIC19605/2021|EPI_ISL_5200570|2021-07-15:0.0000350108)100:0.0000350029)9:0.0000009904,(hCoV-19/Australia/QLD2338/2021|EPI_ISL_4348520|2021-09-13:0.0000009904,hCoV-19/Australia/QLD2355/2021|EPI_ISL_4520787|2021-09-20:0.0000009904)100:0.0000352147)9:0.0000009904,(hCoV-19/Australia/QLD2374/2021|EPI_ISL_4887358|2021-09-29:0.0000350239,hCoV-19/Australia/QLD2385/2021|EPI_ISL_4887376|2021-10-01:0.0000009904)100:0.0001061592)10:0.0000318905,hCoV-19/Australia/NSW-R0563/2021|EPI_ISL_3072049|2021-07-07:0.0000347734)10:0.0000009904,((hCoV-19/Australia/NSW-R0461/2021|EPI_ISL_2811802|2021-06-26:0.0000347950,((((hCoV-19/Australia/SA0863/2021|EPI_ISL_3710497|2021-07-23:0.0000000000,hCoV-19/Australia/SA0925/2021|EPI_ISL_3710503|2021-08-09:0.0000000000):0.0000009904,hCoV-19/Australia/SA0892/2021|EPI_ISL_3710501|2021-08-02:0.0000009904)100:0.0000009904,hCoV-19/Australia/SA0868/2021|EPI_ISL_3710498|2021-07-25:0.0000693483)100:0.0000347956,hCoV-19/Australia/SA0837/2021|EPI_ISL_3710506|2021-07-18:0.0000009904)100:0.0000693555)16:0.0000009904,(((((hCoV-19/Australia/QLD2028/2021|EPI_ISL_2956014|2021-07-13:0.0000693925,((((hCoV-19/New_Zealand/21MV1860/2021|EPI_ISL_5032963|2021-10-03:0.0000000000,hCoV-19/New_Zealand/21MV1902/2021|EPI_ISL_5033084|2021-10-05:0.0000000000):0.0000009904,hCoV-19/New_Zealand/21MV1869/2021|EPI_ISL_5032981|2021-10-04:0.0000009904)99:0.0000009904,hCoV-19/New_Zealand/21MV1950/2021|EPI_ISL_5032982|2021-10-06:0.0000347894)99:0.0000009904,hCoV-19/New_Zealand/21MV1951/2021|EPI_ISL_5033081|2021-10-06:0.0000347894)100:0.0000693416)10:0.0000009904,hCoV-19/New_Zealand/21CV0723/2021|EPI_ISL_5033101|2021-10-05:0.0000700101)10:0.0000009904,(((((hCoV-19/New_Zealand/21CV0237/2021|EPI_ISL_3664454|2021-08-19:0.0000009904,((((hCoV-19/New_Zealand/21CV0242/2021|EPI_ISL_3664455|2021-08-19:0.0000000000,hCoV-19/New_Zealand/21CV0320/2021|EPI_ISL_3869448|2021-08-27:0.0000000000):0.0000000000,hCoV-19/New_Zealand/21CV0246/2021|EPI_ISL_3709192|2021-08-21:0.0000000000):0.0000000000,hCoV-19/New_Zealand/21MV1367/2021|EPI_ISL_4005401|2021-09-04:0.0000000000):0.0000000000,hCoV-19/New_Zealand/21CV0420/2021|EPI_ISL_3948709|2021-09-01:0.0000000000):0.0000009904)10:0.0000009904,hCoV-19/New_Zealand/21CV0241/2021|EPI_ISL_3664459|2021-08-20:0.0000009904)65:0.0000009904,hCoV-19/New_Zealand/21CV0396/2021|EPI_ISL_3948739|2021-08-31:0.0000348025)57:0.0000009904,(hCoV-19/New_Zealand/21MV1212/2021|EPI_ISL_3869376|2021-08-29:0.0000009904,(hCoV-19/New_Zealand/21CV0708/2021|EPI_ISL_5032935|2021-10-05:0.0000009904,hCoV-19/New_Zealand/21MV1982/2021|EPI_ISL_5348029|2021-10-08:0.0000009904)100:0.0000349312)100:0.0000692960)100:0.0000347635,hCoV-19/New_Zealand/21CV0254/2021|EPI_ISL_3709110|2021-08-20:0.0000692923)47:0.0000009904)9:0.0000009904,hCoV-19/New_Zealand/21MV0721/2021|EPI_ISL_3506212|2021-08-18:0.0000009904)9:0.0000009904,((hCoV-19/New_Zealand/21CV0501/2021|EPI_ISL_4433030|2021-09-16:0.0000009904,((hCoV-19/New_Zealand/21CV0522/2021|EPI_ISL_4518866|2021-09-20:0.0000347870,hCoV-19/New_Zealand/21CV0620/2021|EPI_ISL_5033042|2021-09-29:0.0000347870)49:0.0000009904,hCoV-19/New_Zealand/21MV1834/2021|EPI_ISL_5032979|2021-10-01:0.0000009904)22:0.0000009904)57:0.0000009904,(hCoV-19/New_Zealand/21MV1840/2021|EPI_ISL_5033037|2021-10-01:0.0000009904,hCoV-19/New_Zealand/21MV2267/2021|EPI_ISL_5348084|2021-10-15:0.0000009904)100:0.0000693398)10:0.0000009904)11:0.0000347630)9:0.0000009904)22:0.0000009904,(hCoV-19/Australia/SA0946/2021|EPI_ISL_3923193|2021-09-01:0.0001900215,hCoV-19/Australia/NSW-SAVID-5022/2021|EPI_ISL_4254570|2021-08-07:0.0000327151)22:0.0000242797)78:0.0000347648,(hCoV-19/USA/CO-CDC-FG-111027/2021|EPI_ISL_5231980|2021-08-28:0.0002821003,hCoV-19/USA/FL-CDC-STM-000738762/2021|EPI_ISL_5240708|2021-10-02:0.0003867756)56:0.0000009904)73:0.0000009904,(hCoV-19/Antigua_and_Barbuda/83144/2021|EPI_ISL_4055925|2021-08-05:0.0003824239,hCoV-19/USA/IN-CDC-ASC210097999/2021|EPI_ISL_4376055|2021-08-30:0.0001050338)47:0.0001055129)49:0.0000669494,hCoV-19/Kuwait/Jaber2120359783/2021|EPI_ISL_3866905|2021-08-17:0.0000767715)8:0.0000026928)10:0.0000583312,(((((((((((hCoV-19/Mexico/AGU-InDRE_FB18596_S4465/2021|EPI_ISL_2937902|2021-06-25:0.0001402801,hCoV-19/USA/KS-KHEL-6375/2021|EPI_ISL_5424027|2021-10-11:0.0005323350)31:0.0000337390,hCoV-19/Mexico/MEX-INMEGEN-29-147/2021|EPI_ISL_4745740|2021-09-21:0.0002817340)10:0.0000009904,(((((hCoV-19/Mexico/MOR-LANGEBIO_IMSS_1792/2021|EPI_ISL_2942869|2021-06-28:0.0000009904,(hCoV-19/Mexico/NLE-INER_IMSS_1385/2021|EPI_ISL_3155395|2021-06-29:0.0000349491,hCoV-19/Mexico/NLE_INER_IMSS_2382/2021|EPI_ISL_5194129|2021-09-21:0.0001049523)51:0.0000349175)33:0.0000347650,(hCoV-19/Mexico/TLA_IBT_IMSS_2858/2021|EPI_ISL_4006377|2021-08-11:0.0000704062,hCoV-19/Mexico/PUE_INER_IMSS_2593/2021|EPI_ISL_5194115|2021-09-20:0.0002450390)98:0.0000691772)20:0.0000009904,((hCoV-19/Mexico/HID_LANGEBIO_IMSS_2190/2021|EPI_ISL_3805633|2021-08-06:0.0000347644,hCoV-19/Mexico/MEX-INMEGEN-31-249/2021|EPI_ISL_5329518|2021-10-06:0.0001417850)100:0.0000009904,hCoV-19/Mexico/ZAC_INER_IMSS_2723/2021|EPI_ISL_5193958|2021-09-24:0.0002099246)100:0.0000692579)19:0.0000009904,(((hCoV-19/Mexico/MEX-INMEGEN-16-119/2021|EPI_ISL_2978464|2021-06-28:0.0001767870,hCoV-19/Mexico/CMX-INMEGEN-19-344/2021|EPI_ISL_3277855|2021-07-21:0.0000717639)10:0.0000009904,hCoV-19/Mexico/HID-INMEGEN-31-223/2021|EPI_ISL_5329762|2021-10-03:0.0003181214)10:0.0000009904,((hCoV-19/Mexico/CMX-INMEGEN-27-360/2021|EPI_ISL_4232454|2021-09-10:0.0002477869,hCoV-19/Mexico/GRO-INMEGEN-31-119/2021|EPI_ISL_5329482|2021-10-03:0.0001784736)28:0.0000009904,(hCoV-19/Mexico/TAM-INMEGEN-30-75/2021|EPI_ISL_5030959|2021-09-26:0.0001057280,hCoV-19/Mexico/TAM-INMEGEN-31-185/2021|EPI_ISL_5329463|2021-10-04:0.0001431152)35:0.0000347931)10:0.0000009904)9:0.0000009904)9:0.0000009904,(((hCoV-19/Mexico/CAM-InDRE_FB21561_S5066/2021|EPI_ISL_3265562|2021-07-05:0.0001770615,hCoV-19/Mexico/GUA_IBT_IMSS_2188/2021|EPI_ISL_3347812|2021-07-10:0.0000690789)23:0.0000020138,((hCoV-19/Mexico/VER-INMEGEN-28-101/2021|EPI_ISL_4512724|2021-09-13:0.0002145932,hCoV-19/Mexico/MOR-INMEGEN-31-305/2021|EPI_ISL_5329732|2021-10-05:0.0001756274)99:0.0000009904,hCoV-19/Mexico/MIC_InDRE_FB42514_S7821/2021|EPI_ISL_5428198|2021-09-16:0.0002098644)100:0.0000347620)10:0.0000009904,hCoV-19/Mexico/DUR_IBT_IMSS_2347/2021|EPI_ISL_3347654|2021-07-15:0.0000009904)9:0.0000009904)9:0.0000009904)10:0.0000009904,hCoV-19/Mexico/OAX-INMEGEN-30-20/2021|EPI_ISL_5031045|2021-09-22:0.0001401800)98:0.0000692472,(hCoV-19/Mexico/MIC_IBT_IMSS_2748/2021|EPI_ISL_4006647|2021-08-12:0.0001054424,hCoV-19/Mexico/NAY_CIAD-MZT_5184-0805/2021|EPI_ISL_4886526|2021-08-05:0.0002450450)100:0.0001398801)11:0.0000009904,((((((((((((hCoV-19/Mexico/PUE-LABOPAT-99_27457/2021|EPI_ISL_3045104|2021-07-12:0.0001049252,((hCoV-19/Mexico/MEX-INMEGEN-18-17/2021|EPI_ISL_3160650|2021-07-15:0.0000009904,(hCoV-19/Mexico/MIC_LANGEBIO_IMSS_2200/2021|EPI_ISL_3805347|2021-07-31:0.0001050073,hCoV-19/Mexico/AGU-InDRE-FB34389-S6845/2021|EPI_ISL_4298943|2021-08-18:0.0000347807)25:0.0000009904)25:0.0000009904,hCoV-19/Mexico/MOR_InDRE_FB31026_S6420/2021|EPI_ISL_4199384|2021-08-09:0.0000692560)76:0.0000009904)100:0.0000692859,hCoV-19/Mexico/PUE_LANGEBIO_IMSS_2464/2021|EPI_ISL_4550103|2021-08-31:0.0002098840)52:0.0000009904,hCoV-19/Mexico/QUE-InDRE_FB23789_S5569/2021|EPI_ISL_3768928|2021-07-20:0.0000347607)27:0.0000009904,hCoV-19/Mexico/HID-INMEGEN-17-20/2021|EPI_ISL_3067877|2021-07-04:0.0000699428)60:0.0000347740,hCoV-19/Mexico/COL_IBT_IMSS_3217/2021|EPI_ISL_4878877|2021-09-06:0.0001052840)11:0.0000009904,(hCoV-19/Mexico/VER-INMEGEN-20-259/2021|EPI_ISL_3503610|2021-07-30:0.0001123123,hCoV-19/Mexico/SLP_IBT_IMSS_3042/2021|EPI_ISL_4878953|2021-09-09:0.0000009904)98:0.0000347578)11:0.0000009904,((hCoV-19/Mexico/ZAC_INER_IMSS_2332/2021|EPI_ISL_4299755|2021-08-26:0.0001750211,hCoV-19/Guatemala/INC-LNS-027/2021|EPI_ISL_5169009|2021-09-03:0.0002100194)14:0.0000348574,hCoV-19/Mexico/VER-INMEGEN-31-13/2021|EPI_ISL_5329578|2021-10-02:0.0003189726)10:0.0000009904)23:0.0000009904,(hCoV-19/Mexico/ROO-INMEGEN-32-71/2021|EPI_ISL_5410054|2021-10-11:0.0002532529,hCoV-19/Mexico/OAX-INMEGEN-32-191/2021|EPI_ISL_5410192|2021-10-11:0.0003177965)35:0.0000009904)97:0.0000347724,hCoV-19/Mexico/QUE_LANGEBIO_IMSS_2484/2021|EPI_ISL_4550144|2021-09-03:0.0000009904)65:0.0000009904,hCoV-19/Mexico/COA-InDRE-FB33905-S6651/2021|EPI_ISL_4298749|2021-08-16:0.0001049826)66:0.0000342754,((hCoV-19/Mexico/ROO-INMEGEN-19-131/2021|EPI_ISL_3277659|2021-07-20:0.0002507604,hCoV-19/Mexico/GRO-InDRE_FB22613_S5289/2021|EPI_ISL_3460090|2021-07-05:0.0001751478)71:0.0000353357,hCoV-19/Mexico/YUC-INMEGEN-31-67/2021|EPI_ISL_5329646|2021-10-01:0.0000350876)61:0.0000342612)50:0.0000009904,(hCoV-19/Mexico/COL_LANGEBIO_IMSS_59633_NC/2021|EPI_ISL_4549959|2021-08-31:0.0001102722,(hCoV-19/Mexico/AGU_IBT_IMSS_3038/2021|EPI_ISL_4878949|2021-09-09:0.0002813370,hCoV-19/Mexico/MOR_InDRE_FB39684_S7362/2021|EPI_ISL_4918018|2021-09-09:0.0002101956)100:0.0001048227)100:0.0000692424)14:0.0000009904)27:0.0000009904,(hCoV-19/Mexico/CMX-INMEGEN-21-359/2021|EPI_ISL_3548347|2021-08-12:0.0001410150,hCoV-19/Mexico/GRO_LANGEBIO_IMSS_2415/2021|EPI_ISL_4549964|2021-08-30:0.0000350178)100:0.0000348237)49:0.0000009904,hCoV-19/Mexico/CHP-INMEGEN-31-86/2021|EPI_ISL_5329766|2021-10-02:0.0002449915)78:0.0000347748,hCoV-19/Algeria/49227/2021|EPI_ISL_3375628|2021-06-22:0.0001769569)36:0.0000009904,(((hCoV-19/Nigeria/LSB_COV2-07-21-CA-1305/2021|EPI_ISL_4201642|2021-07-26:0.0001759181,(hCoV-19/Nigeria/CV2736/2021|EPI_ISL_4490312|2021-07-29:0.0000693101,hCoV-19/Nigeria/CV2596/2021|EPI_ISL_4490404|2021-08-12:0.0001049541)100:0.0000348799)27:0.0000009904,(((hCoV-19/Nigeria/CV3003/2021|EPI_ISL_4235997|2021-06-27:0.0001118230,hCoV-19/Nigeria/CV2472/2021|EPI_ISL_4490091|2021-08-04:0.0002795810)92:0.0000023220,hCoV-19/Benin/M6166/2021|EPI_ISL_4567008|2021-07-13:0.0000349949)92:0.0000349379,hCoV-19/Nigeria/CV3028/2021|EPI_ISL_4768588|2021-09-14:0.0002501577)59:0.0000020067)27:0.0000009904,(hCoV-19/Nigeria/CV2324/2021|EPI_ISL_4489990|2021-08-13:0.0001261354,hCoV-19/Ghana/TRA-1976/2021|EPI_ISL_4919711|2021-09-08:0.0001911587)100:0.0000835091)100:0.0001048846)34:0.0000009904,hCoV-19/Portugal/PT15606/2021|EPI_ISL_4107327|2021-08-30:0.0002099203)77:0.0000347755)9:0.0000009904,(((((hCoV-19/Portugal/PT9410/2021|EPI_ISL_2695334|2021-06-13:0.0000009904,hCoV-19/Portugal/PT13181/2021|EPI_ISL_3307080|2021-07-25:0.0001057227)100:0.0000348181,hCoV-19/Portugal/PT18289/2021|EPI_ISL_5304122|2021-10-01:0.0001748864)100:0.0000347650,hCoV-19/Poland/237/2021|EPI_ISL_4547752|2021-09-09:0.0002823244)100:0.0000009904,hCoV-19/Portugal/PT18457/2021|EPI_ISL_5304517|2021-10-03:0.0004242678)100:0.0001049150,hCoV-19/India/TG-CDFD-C-218658/2021|EPI_ISL_5058669|2021-09-07:0.0002809104)44:0.0000347349)10:0.0000586468,((((hCoV-19/Australia/SA0795/2021|EPI_ISL_2839996|2021-06-30:0.0000347641,hCoV-19/Botswana/R28B36_BHP_AAB126688/2021|EPI_ISL_3948408|2021-08-26:0.0003339728)13:0.0000009904,(hCoV-19/Denmark/DCGC-172988/2021|EPI_ISL_4355529|2021-09-13:0.0003587002,hCoV-19/Namibia/CERI-KRISP-K022570/2021|EPI_ISL_5327951|2021-07-12:0.0001400151)100:0.0000349297)12:0.0000009904,hCoV-19/Namibia/CERI-KRISP-K022550/2021|EPI_ISL_5327930|2021-07-12:0.0001048849)12:0.0000009904,hCoV-19/Namibia/CERI-KRISP-K022538/2021|EPI_ISL_5327918|2021-07-09:0.0002113645)14:0.0001049604)10:0.0000019929,((((((hCoV-19/Botswana/R19B55_BHP_000530560/2021|EPI_ISL_2820343|2021-06-23:0.0001574471,hCoV-19/Botswana/R19B69_BHP_000534685/2021|EPI_ISL_2820357|2021-06-24:0.0000020988)68:0.0000522812,((hCoV-19/Botswana/R20B71_BHP_AAB73477/2021|EPI_ISL_2820445|2021-06-26:0.0000363485,(((hCoV-19/Botswana/R23B36_BHP_000665803/2021|EPI_ISL_3453875|2021-07-31:0.0000449993,hCoV-19/Botswana/R27B11_BHP_000703227/2021|EPI_ISL_3948290|2021-08-12:0.0001101777)100:0.0000450197,hCoV-19/Botswana/R29B50_BHP_000732471/2021|EPI_ISL_3948369|2021-08-26:0.0000758629)73:0.0000900111,hCoV-19/Botswana/R31B82_BHP_AAB128623/2021|EPI_ISL_4299844|2021-09-01:0.0001069055)10:0.0000009904)10:0.0000021541,hCoV-19/Botswana/R31B77_BHP_000742607/2021|EPI_ISL_4299843|2021-09-02:0.0001429420)10:0.0000009904)23:0.0000348808,(((hCoV-19/Botswana/R21B12_BHP_000560822/2021|EPI_ISL_2868373|2021-07-02:0.0001052600,hCoV-19/Bahrain/342371283/2021|EPI_ISL_3663293|2021-07-15:0.0001747499)13:0.0000009904,hCoV-19/Slovenia/08-147596-MB/2021|EPI_ISL_3316645|2021-07-27:0.0001776650)12:0.0000009904,(hCoV-19/Botswana/R23B69_BHP_AAB107751/2021|EPI_ISL_3453899|2021-07-26:0.0002421558,hCoV-19/Botswana/R23B79_BHP_000642804/2021|EPI_ISL_3453909|2021-07-28:0.0001453251)80:0.0000474910)10:0.0000009904)10:0.0000009904,((hCoV-19/Finland/9308/2021|EPI_ISL_3134993|2021-06-26:0.0000347316,hCoV-19/Finland/13038/2021|EPI_ISL_4092397|2021-08-17:0.0001398340)47:0.0000349432,(hCoV-19/Finland/THL-202121664/2021|EPI_ISL_3230511|2021-06-29:0.0002807972,hCoV-19/Finland/11198/2021|EPI_ISL_3644691|2021-07-20:0.0001048840)83:0.0000009904)64:0.0000691347)10:0.0000408746,((hCoV-19/Slovenia/5C-030039-KP/2021|EPI_ISL_2983016|2021-06-26:0.0000693485,hCoV-19/Armenia/IMB6-5/2021|EPI_ISL_3543621|2021-07-30:0.0000726195)18:0.0000009904,hCoV-19/Finland/13222/2021|EPI_ISL_4093580|2021-08-19:0.0001049355)18:0.0000347626)10:0.0000009904,(hCoV-19/Slovenia/17-071271-CE/2021|EPI_ISL_4253069|2021-08-30:0.0002450736,hCoV-19/Kuwait/Jaber2120378910/2021|EPI_ISL_5264651|2021-09-10:0.0003065256)21:0.0000020138)9:0.0000346106)9:0.0000409494,(((((((hCoV-19/USA/ND-NDDH-3363/2021|EPI_ISL_3268307|2021-07-31:0.0000353849,hCoV-19/USA/CA-CDC-IBX171580279551/2021|EPI_ISL_4904872|2021-09-03:0.0001491748)32:0.0000009904,((((hCoV-19/Sint_Maarten/SX-RIVM-52928/2021|EPI_ISL_3733944|2021-08-18:0.0000009904,hCoV-19/USA/FL-CDC-ASC210239106/2021|EPI_ISL_3853119|2021-08-02:0.0000352367)100:0.0000701774,(hCoV-19/USA/KY-GD-092921-207/2021|EPI_ISL_5115557|2021-09-17:0.0001749825,hCoV-19/USA/UT-UPHL-211016785404/2021|EPI_ISL_5330475|2021-09-03:0.0001051669)99:0.0000347649)66:0.0000009904,((hCoV-19/USA/NV-CDC-LC0223688/2021|EPI_ISL_4242392|2021-08-16:0.0000701976,hCoV-19/USA/WY-WYPHL-21069480/2021|EPI_ISL_4601152|2021-08-09:0.0000347969)91:0.0000347931,hCoV-19/USA/CA-CDC-FG-143026/2021|EPI_ISL_5092595|2021-10-02:0.0002468478)20:0.0000009904)11:0.0000009904,(hCoV-19/Guadeloupe/IPP25344/2021|EPI_ISL_4236935|2021-08-23:0.0001751071,(hCoV-19/USA/NH-CDC-QDX28938892/2021|EPI_ISL_5069057|2021-09-18:0.0002816726,hCoV-19/USA/VT-CDC-QDX29520057/2021|EPI_ISL_5418384|2021-10-04:0.0002815757)100:0.0000337390)14:0.0000009904)13:0.0000009904)34:0.0000009904,hCoV-19/USA/WA-CDC-FG-146217/2021|EPI_ISL_5318987|2021-10-02:0.0001399298)100:0.0001049815,hCoV-19/USA/IA-SHL-1752848/2021|EPI_ISL_3537513|2021-06-30:0.0001076645)11:0.0000348629,(hCoV-19/USA/VT-CDCBI-CRSP_66JQQ3LHSSXS2IGU/2021|EPI_ISL_3669403|2021-08-15:0.0000351273,hCoV-19/USA/AR-CDC-2-4911980/2021|EPI_ISL_4539631|2021-09-03:0.0002098996)100:0.0001049160)9:0.0000009904,(hCoV-19/USA/AR-UNM-BAPF346667/2021|EPI_ISL_3274186|2021-06-25:0.0000349348,(hCoV-19/USA/AR-CDC-LC0172766/2021|EPI_ISL_3687368|2021-07-22:0.0000009904,(hCoV-19/USA/LA-CDC-QDX29409745/2021|EPI_ISL_5389377|2021-10-02:0.0001065400,hCoV-19/USA/RI-CDCBI-RIDOH_H5EHHJ57VQ2QQVHC/2021|EPI_ISL_5424979|2021-10-11:0.0000009904)100:0.0000009904)100:0.0000347607)100:0.0000701694)9:0.0000009904,((hCoV-19/USA/IA-SHL-1807850/2021|EPI_ISL_4302175|2021-08-20:0.0000708589,hCoV-19/USA/MO-MSPHL-004697/2021|EPI_ISL_5420921|2021-10-02:0.0003934521)100:0.0000009904,(((hCoV-19/Bonaire/BQ-RIVM-60422/2021|EPI_ISL_4839300|2021-09-11:0.0000009904,hCoV-19/Bonaire/BQ-RIVM-63009/2021|EPI_ISL_5209562|2021-09-24:0.0000009904)40:0.0000009904,hCoV-19/Bonaire/BQ-RIVM-62959/2021|EPI_ISL_4992790|2021-09-24:0.0000009904)100:0.0000009904,hCoV-19/Bonaire/BQ-RIVM-63968/2021|EPI_ISL_5429674|2021-10-03:0.0000701817)100:0.0001398984)94:0.0000347637)11:0.0000701714)9:0.0000022498,(((((((((((hCoV-19/Belgium/ULG-17286/2021|EPI_ISL_3120189|2021-07-19:0.0000349158,hCoV-19/Poland/PZH-UMB-1966/2021|EPI_ISL_5055870|2021-09-29:0.0000709306)22:0.0000009904,(((((hCoV-19/Israel/SMC-7013034/2021|EPI_ISL_3667362|2021-08-09:0.0000703255,hCoV-19/Peru/LIM-INS-3682/2021|EPI_ISL_3987849|2021-07-14:0.0001886715)59:0.0000009904,hCoV-19/Brazil/SP-IB_134257/2021|EPI_ISL_5336188|2021-09-20:0.0000700734)59:0.0000020459,hCoV-19/Slovakia/25220/2021|EPI_ISL_5396481|2021-09-28:0.0002455242)80:0.0000347688,(hCoV-19/Andorra/AND-242_2123012547_COV-GC/2021|EPI_ISL_4251906|2021-08-09:0.0001048835,hCoV-19/Romania/PH-474177/2021|EPI_ISL_5241315|2021-09-15:0.0002818775)81:0.0000344543)41:0.0000009904,hCoV-19/Norway/22115/2021|EPI_ISL_5428720|2021-09-25:0.0001398418)13:0.0000009904)9:0.0000009904,(hCoV-19/Netherlands/UT-RIVM-48597/2021|EPI_ISL_3389389|2021-07-15:0.0000347687,hCoV-19/Liechtenstein/FL-Risch-2192000512/2021|EPI_ISL_5079479|2021-09-21:0.0002448497)11:0.0000009904)10:0.0000009904,(hCoV-19/Belgium/rega-15552/2021|EPI_ISL_5391251|2021-08-03:0.0000347694,hCoV-19/Belgium/rega-17661/2021|EPI_ISL_5429063|2021-10-05:0.0001048848)20:0.0000009904)10:0.0000009904,hCoV-19/Curacao/CW-RIVM-48275/2021|EPI_ISL_3259218|2021-07-23:0.0000700069)31:0.0000347649,(hCoV-19/Iceland/7499/2021|EPI_ISL_3926467|2021-07-23:0.0000347665,(hCoV-19/Iceland/8011/2021|EPI_ISL_3926977|2021-07-28:0.0000009904,hCoV-19/Saint_Vincent_and_the_Grenadines/82973/2021|EPI_ISL_4055941|2021-08-08:0.0000009904)100:0.0000009904)100:0.0000347667)10:0.0000009904,((((((hCoV-19/Albania/un-ChVir25862_21/2021|EPI_ISL_3125816|2021-07-13:0.0000700242,((hCoV-19/Equatorial_Guinea/57930/2021|EPI_ISL_4601590|2021-07-17:0.0000360829,hCoV-19/France/ARA-HCL021180837401/2021|EPI_ISL_5314476|2021-10-05:0.0001768823)100:0.0000348512,((hCoV-19/Gabon/CERMEL-HH0710/2021|EPI_ISL_4704012|2021-08-13:0.0000009904,hCoV-19/Gabon/CERMEL-HH0711/2021|EPI_ISL_4704580|2021-08-13:0.0000009904)100:0.0000009904,hCoV-19/Gabon/CERMEL-X680GX/2021|EPI_ISL_4708211|2021-08-10:0.0000009904)100:0.0001048723)21:0.0000009904)10:0.0000009904,((((hCoV-19/Liechtenstein/FL-Risch-2171902223/2021|EPI_ISL_3389002|2021-07-15:0.0001101380,((hCoV-19/Monaco/IPP24114/2021|EPI_ISL_4193971|2021-08-02:0.0000009904,hCoV-19/Slovakia/26815/2021|EPI_ISL_5433872|2021-10-06:0.0000009904)81:0.0000009904,hCoV-19/France/OCC-HCL021161430001/2021|EPI_ISL_4605034|2021-09-02:0.0000700716)48:0.0000329319)13:0.0000009904,hCoV-19/Reunion/HCL021156082001/2021|EPI_ISL_4322354|2021-08-24:0.0001775775)11:0.0000009904,(hCoV-19/Equatorial_Guinea/74435/2021|EPI_ISL_4601600|2021-08-24:0.0000349109,hCoV-19/Equatorial_Guinea/75302/2021|EPI_ISL_4601601|2021-08-25:0.0000009904)100:0.0000349119)10:0.0000009904,(((hCoV-19/Suriname/SR-547/2021|EPI_ISL_4003130|2021-08-06:0.0000009904,hCoV-19/Suriname/SR-600/2021|EPI_ISL_5017929|2021-08-25:0.0000009904)100:0.0000695843,hCoV-19/France/IDF-IPP29489/2021|EPI_ISL_5332206|2021-10-05:0.0001750447)11:0.0000009904,(((hCoV-19/Aruba/AW-RIVM-62884/2021|EPI_ISL_4993282|2021-09-21:0.0000349148,hCoV-19/Suriname/SR-626/2021|EPI_ISL_5017955|2021-09-02:0.0000009904)100:0.0001398462,((hCoV-19/Suriname/SR-623/2021|EPI_ISL_5017952|2021-09-02:0.0001051628,hCoV-19/Suriname/SR-635/2021|EPI_ISL_5017964|2021-08-31:0.0000348191)52:0.0000009904,hCoV-19/Suriname/SR-639/2021|EPI_ISL_5017968|2021-08-30:0.0000348257)14:0.0000009904)10:0.0000009904,(((hCoV-19/Suriname/SR-654/2021|EPI_ISL_5017983|2021-09-12:0.0000009904,hCoV-19/Suriname/SR-678/2021|EPI_ISL_5018011|2021-09-01:0.0000701873)99:0.0000009904,hCoV-19/Aruba/AW-RIVM-63928/2021|EPI_ISL_5429709|2021-10-01:0.0001048761)100:0.0000347672,hCoV-19/Suriname/SR-660/2021|EPI_ISL_5017989|2021-09-14:0.0000701842)10:0.0000009904)10:0.0000009904)100:0.0000347668)10:0.0000009904)10:0.0000009904,(((((hCoV-19/Luxembourg/LNS2111150/2021|EPI_ISL_3147656|2021-07-16:0.0000348129,hCoV-19/Argentina/INEI109979/2021|EPI_ISL_5159115|2021-08-22:0.0000700086)11:0.0000009904,((hCoV-19/Liechtenstein/FL-Risch-2171601300/2021|EPI_ISL_3388900|2021-07-06:0.0000358878,hCoV-19/Switzerland/FR-Risch-21A0503757/2021|EPI_ISL_5428891|2021-10-02:0.0002161594)22:0.0000009904,hCoV-19/Luxembourg/LNS0052552/2021|EPI_ISL_5391796|2021-09-28:0.0001416651)10:0.0000009904)9:0.0000009904,hCoV-19/Hong_Kong/HK-HKPU-12124/2021|EPI_ISL_4968439|2021-09-05:0.0000009904)9:0.0000009904,hCoV-19/Andorra/AND-233_2121613335_COV-GC/2021|EPI_ISL_4251904|2021-07-22:0.0000009904)9:0.0000009904,(hCoV-19/Monaco/IPP28141/2021|EPI_ISL_4740991|2021-09-13:0.0000347666,hCoV-19/Romania/PH-478279/2021|EPI_ISL_5393384|2021-10-04:0.0001051525)17:0.0000009904)9:0.0000009904)9:0.0000009904,((((hCoV-19/Liechtenstein/FL-Risch-2171403749/2021|EPI_ISL_3570034|2021-07-14:0.0000350736,hCoV-19/Iceland/10378/2021|EPI_ISL_3929336|2021-08-20:0.0001769065)11:0.0000009904,hCoV-19/Greece/256372/2021|EPI_ISL_3689138|2021-07-22:0.0000009904)10:0.0000009904,hCoV-19/Puerto_Rico/PR-Yale-11112-/2021|EPI_ISL_5195976|2021-09-21:0.0001048835)10:0.0000009904,(hCoV-19/Luxembourg/LNS0411017/2021|EPI_ISL_5391795|2021-09-28:0.0002473576,hCoV-19/Slovakia/26828/2021|EPI_ISL_5433970|2021-10-06:0.0001781283)10:0.0000009904)9:0.0000009904)9:0.0000009904,((hCoV-19/Kosovo/CO-00367-XXK000_7pz_3/2021|EPI_ISL_4545719|2021-08-03:0.0001755593,hCoV-19/Hong_Kong/VM21039919/2021|EPI_ISL_4760509|2021-09-10:0.0000700024)19:0.0000009904,hCoV-19/Denmark/DCGC-182838/2021|EPI_ISL_5174757|2021-10-10:0.0001403741)9:0.0000009904)9:0.0000009904,(hCoV-19/Germany/SN-RKI-I-196086/2021|EPI_ISL_3495645|2021-07-27:0.0000349314,(hCoV-19/Slovenia/401087/2021|EPI_ISL_5333562|2021-10-03:0.0002158742,hCoV-19/Croatia/10293/2021|EPI_ISL_5450991|2021-09-03:0.0000703684)76:0.0000348300)11:0.0000009904)9:0.0000009904)9:0.0000009904,(hCoV-19/Denmark/DCGC-167268/2021|EPI_ISL_3989543|2021-08-31:0.0002121987,hCoV-19/Greece/291618/2021|EPI_ISL_5312771|2021-10-04:0.0000347670)13:0.0000009904)17:0.0000020456,(hCoV-19/Equatorial_Guinea/75952/2021|EPI_ISL_4601602|2021-08-26:0.0000383123,hCoV-19/Sweden/01_SE100_21CS511435/2021|EPI_ISL_5050057|2021-10-02:0.0001743776)44:0.0000020498)43:0.0000342553,hCoV-19/Ireland/WX-NVRL-M37IRL73223/2021|EPI_ISL_4791636|2021-09-09:0.0001750311)18:0.0000020238,(((((hCoV-19/Slovakia/15261/2021|EPI_ISL_3981917|2021-07-28:0.0000349377,(hCoV-19/Germany/BW-RKI-I-276554/2021|EPI_ISL_5119399|2021-10-01:0.0001397977,hCoV-19/Spain/GA-CHUVI-19435924/2021|EPI_ISL_5304866|2021-09-14:0.0001398091)40:0.0000009904)26:0.0000009904,(hCoV-19/Bahrain/21921629566/2021|EPI_ISL_5032867|2021-10-01:0.0000009904,hCoV-19/Slovenia/398434/2021|EPI_ISL_5333354|2021-10-01:0.0000009904)100:0.0000347588)60:0.0000347554,hCoV-19/Chile/LL-161326/2021|EPI_ISL_5431413|2021-10-01:0.0001425949)26:0.0000009904,hCoV-19/Sweden/8532534602/2021|EPI_ISL_4337848|2021-09-06:0.0002448597)10:0.0000009904,((((hCoV-19/Germany/HH-RKI-I-218492/2021|EPI_ISL_4039227|2021-08-23:0.0000347734,hCoV-19/Serbia/Belgrade-J8576760208/2021|EPI_ISL_4468868|2021-08-02:0.0001048642)20:0.0000009904,hCoV-19/Reunion/HCL021166814001/2021|EPI_ISL_4607032|2021-09-07:0.0000009904)15:0.0000009904,((hCoV-19/Belgium/rega-16105/2021|EPI_ISL_4651117|2021-09-11:0.0000719450,hCoV-19/Luxembourg/LNS0872462/2021|EPI_ISL_5395163|2021-10-08:0.0001059324)33:0.0000009904,(hCoV-19/Montenegro/CO-00421_MNE000_2821532102/2021|EPI_ISL_5034806|2021-08-25:0.0002816894,hCoV-19/Croatia/9831/2021|EPI_ISL_5196177|2021-08-30:0.0000349789)21:0.0000009904)9:0.0000009904)10:0.0000009904,(hCoV-19/Andorra/AND-235_212521294601_COV-GC/2021|EPI_ISL_4949311|2021-09-02:0.0000699908,hCoV-19/Slovenia/398019/2021|EPI_ISL_5333561|2021-10-01:0.0001435343)11:0.0000009904)10:0.0000009904)16:0.0000009904)48:0.0000699894)9:0.0000021992,((hCoV-19/Netherlands/GE-RIVM-42490/2021|EPI_ISL_2981159|2021-06-26:0.0000348314,((hCoV-19/Australia/SA0828/2021|EPI_ISL_3071862|2021-07-14:0.0000347729,hCoV-19/Bahrain/21342638857/2021|EPI_ISL_5032813|2021-09-30:0.0001748761)100:0.0001748913,hCoV-19/Finland/THL-202122184/2021|EPI_ISL_3831915|2021-07-20:0.0002450299)86:0.0000009904)99:0.0000343297,hCoV-19/Australia/SA0937/2021|EPI_ISL_3710513|2021-08-22:0.0001763113)99:0.0001395194)9:0.0000018949,((((((hCoV-19/Australia/SA0780/2021|EPI_ISL_2839988|2021-06-27:0.0001446560,hCoV-19/Eswatini/N13414/2021|EPI_ISL_4301801|2021-07-08:0.0000347776)100:0.0000009904,hCoV-19/South_Africa/Tygerberg_2860/2021|EPI_ISL_5264713|2021-10-08:0.0001820313)100:0.0000347836,hCoV-19/Eswatini/N13380/2021|EPI_ISL_4301771|2021-06-28:0.0000349404)100:0.0000347607,hCoV-19/Eswatini/N13429/2021|EPI_ISL_4301814|2021-06-26:0.0001125033)25:0.0000009904,(hCoV-19/Canada/BC-BCCDC-134474/2021|EPI_ISL_3602791|2021-07-07:0.0000700693,(hCoV-19/SouthAfrica/Tygerberg_2215/2021|EPI_ISL_3856288|2021-08-11:0.0001422983,hCoV-19/Eswatini/N13433/2021|EPI_ISL_4301817|2021-07-07:0.0001049763)30:0.0000009904)10:0.0000009904)40:0.0000009904,hCoV-19/SouthAfrica/Tygerberg_2182/2021|EPI_ISL_3847727|2021-08-10:0.0002973429)100:0.0000700640)9:0.0000019314,((((((((((LNN05648/Brazil/RJ-ARARUAMA/2021|2021-09-02:0.0001049236,hCoV-19/Brazil/SP-HIAE-ID783/2021|EPI_ISL_4233778|2021-09-15:0.0000009904)100:0.0000009904,hCoV-19/Brazil/RJ-LNN04927/2021|EPI_ISL_3921302|2021-08-09:0.0001398628)100:0.0000691950,(hCoV-19/Senegal/SN-IRMBO-001060/2021|EPI_ISL_2620888|2021-05-05:0.0000009904,hCoV-19/Senegal/SN-IRFSFOU-32/2021|EPI_ISL_2887857|2021-04-02:0.0000009904)93:0.0000009904)100:0.0000691965,hCoV-19/Uganda/CERI-UVRI-K023591/2021|EPI_ISL_4548519|2021-08-04:0.0001401788)64:0.0000342678,(hCoV-19/Rwanda/NRLNAT4215/2021|EPI_ISL_4415306|2021-08-01:0.0000020138,hCoV-19/Rwanda/CV2264/2021|EPI_ISL_4768139|2021-07-29:0.0001744727)100:0.0001751044)11:0.0000020138,hCoV-19/Uganda/UG627/2021|EPI_ISL_3149365|2021-06-23:0.0001048947)10:0.0000009904,(hCoV-19/Australia/SA0800/2021|EPI_ISL_2839998|2021-07-03:0.0000724280,(hCoV-19/Malawi/CERI-KRISP-K020799/2021|EPI_ISL_3730373|2021-06-22:0.0000349270,hCoV-19/Malawi/CERI-KRISP-K020800/2021|EPI_ISL_3730374|2021-06-22:0.0000349447)100:0.0001399332)10:0.0000009904)10:0.0000009904,((((hCoV-19/Australia/SA0782/2021|EPI_ISL_2839992|2021-06-28:0.0003163812,hCoV-19/Uganda/UG622/2021|EPI_ISL_3149363|2021-07-01:0.0000701560)10:0.0000009904,(hCoV-19/Uganda/CERI-UVRI-K022872/2021|EPI_ISL_4548464|2021-08-09:0.0002939711,hCoV-19/Botswana/R33B85_BHP_000762282/2021|EPI_ISL_5248611|2021-09-17:0.0001049144)10:0.0000009904)10:0.0000009904,((((hCoV-19/DRC/INRB-RDC-553/2021|EPI_ISL_3086928|2021-07-12:0.0001085535,hCoV-19/South_Sudan/UG709/2021|EPI_ISL_3546346|2021-06-18:0.0000347631)10:0.0000009904,(hCoV-19/South_Sudan/UG706/2021|EPI_ISL_3546343|2021-06-23:0.0000701537,hCoV-19/Australia/WA811/2021|EPI_ISL_4392616|2021-09-16:0.0001086039)10:0.0000009904)9:0.0000009904,(((hCoV-19/Uganda/UG611/2021|EPI_ISL_3149352|2021-06-23:0.0001398614,hCoV-19/Uganda/UG681/2021|EPI_ISL_3546307|2021-07-11:0.0001048906)10:0.0000009904,(hCoV-19/South_Sudan/UG690/2021|EPI_ISL_3546329|2021-06-29:0.0000009904,hCoV-19/South_Sudan/UG700/2021|EPI_ISL_3546337|2021-06-30:0.0000349198)100:0.0000347626)10:0.0000009904,((hCoV-19/South_Sudan/UG702/2021|EPI_ISL_3546339|2021-07-24:0.0000009904,hCoV-19/South_Sudan/UG703/2021|EPI_ISL_3546340|2021-07-24:0.0000009904)100:0.0000701576,(hCoV-19/Kenya/SS2166_30_0/2021|EPI_ISL_4196988|2021-08-30:0.0001498947,hCoV-19/Kenya/SS2354/2021|EPI_ISL_4739477|2021-09-05:0.0001975578)100:0.0001581136)18:0.0000009904)10:0.0000009904)9:0.0000009904,(hCoV-19/Uganda/UG633/2021|EPI_ISL_3149372|2021-06-24:0.0001048936,((((hCoV-19/Croatia/7328/2021|EPI_ISL_3401938|2021-07-17:0.0000009904,(hCoV-19/Slovenia/385924/2021|EPI_ISL_5330003|2021-09-24:0.0001750668,hCoV-19/Kosovo/CO-00451-XXK000_1163/2021|EPI_ISL_5429558|2021-09-21:0.0000742137)32:0.0000009904)31:0.0000009904,(hCoV-19/Serbia/Cacak-3463411307/2021|EPI_ISL_4468843|2021-07-13:0.0000347678,hCoV-19/Serbia/Cacak-3457980907/2021|EPI_ISL_4468867|2021-07-09:0.0000348213)18:0.0000009904)14:0.0000009904,hCoV-19/Italy/FVG-UD-360171/2021|EPI_ISL_3547072|2021-08-10:0.0001400850)88:0.0000701571,hCoV-19/Finland/VI14347/2021|EPI_ISL_5161298|2021-09-18:0.0002449530)18:0.0000009904)10:0.0000009904)8:0.0000009904)9:0.0000009904,((((hCoV-19/DRC/RDC-368/2021|EPI_ISL_2966639|2021-06-18:0.0000731300,hCoV-19/Uganda/CERI-UVRI-K022866/2021|EPI_ISL_4548462|2021-08-05:0.0002508111)72:0.0000020293,hCoV-19/Uganda/UG630/2021|EPI_ISL_3149369|2021-06-24:0.0000009904)72:0.0000009904,hCoV-19/South_Sudan/UG708/2021|EPI_ISL_3546345|2021-07-17:0.0002798746)100:0.0000347615,(hCoV-19/Rwanda/NRL/DD46541-09/2021|EPI_ISL_4632890|2021-08-31:0.0001151516,hCoV-19/Botswana/R33B27_BHP_000753006/2021|EPI_ISL_5248554|2021-09-10:0.0002589740)40:0.0000350315)11:0.0000009904)9:0.0000009904)10:0.0000009904,(hCoV-19/Kenya/SS937/2021|EPI_ISL_3049838|2021-07-02:0.0000358531,hCoV-19/Uganda/UG621/2021|EPI_ISL_3149362|2021-07-01:0.0001049252)10:0.0000009904)10:0.0000009904,hCoV-19/New_Zealand/21MV0517/2021|EPI_ISL_2811949|2021-06-16:0.0001750219)11:0.0000347611)8:0.0000011053,(((((hCoV-19/Mauritius/235419/2021|EPI_ISL_3217412|2021-06-24:0.0000009904,(hCoV-19/Mauritius/235443/2021|EPI_ISL_3217424|2021-06-26:0.0000347982,(hCoV-19/South_Africa/Tygerberg_2779/2021|EPI_ISL_5018697|2021-09-26:0.0000009904,(hCoV-19/South_Africa/Tygerberg_2830/2021|EPI_ISL_5264691|2021-10-01:0.0000351468,hCoV-19/South_Africa/Tygerberg_2853/2021|EPI_ISL_5264709|2021-10-07:0.0001423929)73:0.0000009904)66:0.0000009904)13:0.0000009904)9:0.0000009904,hCoV-19/Mauritius/235425/2021|EPI_ISL_3217415|2021-06-24:0.0000009904)13:0.0000009904,hCoV-19/South_Africa/NHLS-UCT-GS-C499/2021|EPI_ISL_3506467|2021-06-18:0.0000702654)57:0.0000009904,hCoV-19/South_Africa/CERI-KRISP-Tyg1895/2021|EPI_ISL_3827777|2021-07-29:0.0001403175)97:0.0000701918,((((hCoV-19/Maldives/MAV76369/2021|EPI_ISL_3540049|2021-07-21:0.0000009904,hCoV-19/Maldives/MAV78790/2021|EPI_ISL_3924338|2021-08-09:0.0001056309)100:0.0001408627,(hCoV-19/Maldives/MAV78658/2021|EPI_ISL_3924333|2021-08-09:0.0000009904,(hCoV-19/Maldives/MAV84154/2021|EPI_ISL_5051616|2021-09-23:0.0000726839,(hCoV-19/Maldives/MAV84576/2021|EPI_ISL_5061889|2021-09-27:0.0000351726,hCoV-19/Maldives/MAV84956/2021|EPI_ISL_5061906|2021-10-01:0.0000347557)100:0.0001054767)100:0.0000350791)100:0.0000347593)100:0.0000349102,hCoV-19/Maldives/MAV76995/2021|EPI_ISL_3540053|2021-07-27:0.0001680222)89:0.0000009904,((hCoV-19/Maldives/MAV73473/2021|EPI_ISL_3540064|2021-06-27:0.0000347345,hCoV-19/Maldives/MAV71531/2021|EPI_ISL_3540081|2021-06-17:0.0000009904)100:0.0000705692,hCoV-19/Maldives/MAV73451/2021|EPI_ISL_3540065|2021-06-27:0.0000347911)100:0.0000347317)99:0.0000426449)95:0.0000691428)9:0.0000021251,((((hCoV-19/New_Zealand/21MV0667/2021|EPI_ISL_3477099|2021-08-07:0.0000009904,hCoV-19/New_Zealand/21MV0661/2021|EPI_ISL_3477104|2021-08-07:0.0000009904)39:0.0000009904,hCoV-19/New_Zealand/21MV0662/2021|EPI_ISL_3477105|2021-08-07:0.0000009904)73:0.0000009904,(hCoV-19/New_Zealand/21MV0666/2021|EPI_ISL_3477102|2021-08-07:0.0000009904,hCoV-19/New_Zealand/21MV0658/2021|EPI_ISL_3477103|2021-08-07:0.0000009904)84:0.0000009904)100:0.0001750305,hCoV-19/New_Zealand/21CH0099/2021|EPI_ISL_4571452|2021-08-20:0.0001422712)100:0.0000699906)9:0.0000009904,(((((hCoV-19/USA/MO-CDC-QDX26075691/2021|EPI_ISL_2869165|2021-06-17:0.0001049054,((hCoV-19/USA/FL-CDC-ASC210203440/2021|EPI_ISL_3846831|2021-07-31:0.0000701540,(hCoV-19/USA/OK-CDC-ASC210133105/2021|EPI_ISL_4495846|2021-09-07:0.0002557384,hCoV-19/USA/IL-S21WGS4959/2021|EPI_ISL_5094814|2021-09-10:0.0002822027)100:0.0000009904)99:0.0000009904,(hCoV-19/Canada/ON-UB-KSL-00303/2021|EPI_ISL_4174900|2021-08-03:0.0000349990,hCoV-19/USA/AL-CDC-LC0272618/2021|EPI_ISL_4814430|2021-09-09:0.0003167297)100:0.0001398191)79:0.0000347555)10:0.0000009904,((((hCoV-19/USA/MO-MSPHL-002678/2021|EPI_ISL_3010973|2021-06-22:0.0000348944,hCoV-19/USA/PA-CDC-LC0300147/2021|EPI_ISL_5237377|2021-09-16:0.0002479812)100:0.0001049094,(hCoV-19/USA/TX-CDC-FG-137380/2021|EPI_ISL_4901517|2021-09-19:0.0002221082,hCoV-19/USA/ME-HETL-J8106/2021|EPI_ISL_5366603|2021-08-16:0.0002130645)12:0.0000009904)10:0.0000009904,(((hCoV-19/USA/MO-MSPHL-002900/2021|EPI_ISL_3065526|2021-07-02:0.0000351331,hCoV-19/USA/MO-CDC-LC0155598/2021|EPI_ISL_3605044|2021-08-04:0.0001748598)100:0.0000347543,hCoV-19/Aruba/AW-RIVM-63972/2021|EPI_ISL_5429739|2021-09-29:0.0001398705)11:0.0000009904,(((((hCoV-19/New_Zealand/21MV0628/2021|EPI_ISL_3164078|2021-07-18:0.0000009904,((hCoV-19/USA/WI-CDC-FG-092614/2021|EPI_ISL_4034874|2021-08-16:0.0000708044,((hCoV-19/Australia/QLD2339/2021|EPI_ISL_4348521|2021-09-13:0.0001426759,hCoV-19/USA/DE-CDC-LC0310359/2021|EPI_ISL_5186301|2021-09-30:0.0001398632)99:0.0000009904,hCoV-19/USA/MA-CDCBI-CRSP_YBETHWT7CCJIXXPV/2021|EPI_ISL_5252252|2021-10-08:0.0000701540)100:0.0000701497)34:0.0000009904,(hCoV-19/USA/ID-CDC-IBX104249272633/2021|EPI_ISL_5093331|2021-10-01:0.0002121562,hCoV-19/USA/OR-CDC-QDX29556946/2021|EPI_ISL_5418915|2021-10-08:0.0000347595)21:0.0000009904)14:0.0000009904)100:0.0000347585,hCoV-19/USA/PR-CDC-FG-147560/2021|EPI_ISL_5307954|2021-10-06:0.0000009904)45:0.0000009904,hCoV-19/Germany/NW-RKI-I-273141/2021|EPI_ISL_4939938|2021-10-01:0.0003220212)10:0.0000009904,hCoV-19/USA/TX-CDC-LC0273635/2021|EPI_ISL_4809160|2021-08-30:0.0000701500)10:0.0000009904,((hCoV-19/USA/MA-CDCBI-CRSP_Q2VHOCLCPYLXLTC2/2021|EPI_ISL_3839016|2021-08-24:0.0002179331,hCoV-19/USA/IN-CDC-LC0301553/2021|EPI_ISL_5074793|2021-09-07:0.0003160236)18:0.0000020138,(((hCoV-19/USA/NE-CUMC_21242087/2021|EPI_ISL_4030419|2021-08-24:0.0001064020,(hCoV-19/Paraguay/224436/2021|EPI_ISL_4259554|2021-08-17:0.0000701473,hCoV-19/Paraguay/216397/2021|EPI_ISL_4259613|2021-08-08:0.0000009904)100:0.0000347598)99:0.0000009904,hCoV-19/USA/PA-CDC-STM-000738495/2021|EPI_ISL_5240695|2021-10-02:0.0001751089)100:0.0001048713,hCoV-19/USA/SC-CDC-LC0309266/2021|EPI_ISL_5190613|2021-10-02:0.0001750126)10:0.0000009904)9:0.0000009904)9:0.0000009904)10:0.0000009904)9:0.0000009904,(hCoV-19/USA/SD-CDC-2-4651654/2021|EPI_ISL_3242060|2021-07-13:0.0000701648,(hCoV-19/USA/ND-CDC-2-4611973/2021|EPI_ISL_3355441|2021-06-30:0.0001750303,hCoV-19/USA/MN-MDH-12840/2021|EPI_ISL_4419336|2021-08-31:0.0001750298)11:0.0000009904)10:0.0000009904)9:0.0000009904)10:0.0000009904,hCoV-19/USA/MN-MDH-14560/2021|EPI_ISL_4940367|2021-09-16:0.0000711461)90:0.0000347467,hCoV-19/USA/OH-CDC-FG-147571/2021|EPI_ISL_5307952|2021-10-05:0.0000009904)98:0.0000009904,(((hCoV-19/Croatia/6855/2021|EPI_ISL_3061823|2021-06-29:0.0000009904,(hCoV-19/Croatia/7843/2021|EPI_ISL_3631157|2021-07-26:0.0001051697,hCoV-19/Croatia/10062/2021|EPI_ISL_5393740|2021-09-06:0.0001755307)36:0.0000009904)35:0.0000009904,hCoV-19/Croatia/9963/2021|EPI_ISL_5195816|2021-09-01:0.0001409212)99:0.0000009904,((hCoV-19/Austria/CeMM13337/2021|EPI_ISL_3231044|2021-07-12:0.0000009904,(hCoV-19/Austria/CeMM13863/2021|EPI_ISL_3307648|2021-07-22:0.0000348995,hCoV-19/Liechtenstein/FL-Risch-2181907360/2021|EPI_ISL_3635714|2021-08-10:0.0000372071)99:0.0000009904)100:0.0000009904,hCoV-19/Croatia/9489/2021|EPI_ISL_5012937|2021-08-27:0.0002458581)100:0.0001750016)100:0.0001750036)97:0.0000347694)9:0.0000009904,(((((((((((((((((hCoV-19/Brazil/RJ-FIOCRUZ-38803/2021|EPI_ISL_3801837|2021-07-14:0.0000009904,hCoV-19/Brazil/RJ-FIOCRUZ-46592/2021|EPI_ISL_4080771|2021-08-13:0.0000349194)100:0.0001403700,((hCoV-19/Curacao/CW-RIVM-43119/2021|EPI_ISL_3056741|2021-07-02:0.0000009904,hCoV-19/Curacao/CW-RIVM-44498/2021|EPI_ISL_3136570|2021-06-28:0.0000009904)100:0.0001050638,hCoV-19/Russia/MOS-CRIE-L106S0735u/2021|EPI_ISL_5307088|2021-06-23:0.0002257671)100:0.0000347748)40:0.0000009904,hCoV-19/Russia/TAM-CRIE-L219D0447/2021|EPI_ISL_3996814|2021-06-29:0.0001403888)9:0.0000009904,(hCoV-19/Albania/un-ChVir25862_06/2021|EPI_ISL_3123561|2021-07-06:0.0001398503,(hCoV-19/France/HDF-IPP26058/2021|EPI_ISL_4411626|2021-08-31:0.0001753655,hCoV-19/Netherlands/UT-RIVM-64262/2021|EPI_ISL_5430070|2021-10-06:0.0001763987)100:0.0001049005)19:0.0000009904)8:0.0000009904,(((hCoV-19/Lithuania/LTU000_REZUS_07_20_79/2021|EPI_ISL_3341010|2021-07-20:0.0000348553,(hCoV-19/Estonia/RC0021999/2021|EPI_ISL_3506115|2021-06-27:0.0000706312,hCoV-19/Estonia/16846822/2021|EPI_ISL_3506138|2021-07-05:0.0000727180)22:0.0000009904)9:0.0000009904,(((hCoV-19/Montenegro/CO-00357_MNE000_2377022102/2021|EPI_ISL_3558549|2021-06-30:0.0000358313,hCoV-19/Montenegro/CO-00366_MNE000_2567382102/2021|EPI_ISL_3631591|2021-07-29:0.0000726276)100:0.0000009904,hCoV-19/Montenegro/CO-00421_MNE000_2898162102/2021|EPI_ISL_5034848|2021-09-02:0.0000702824)100:0.0001051816,(hCoV-19/Russia/MOW-CRIE-L219C0075u/2021|EPI_ISL_3989353|2021-08-03:0.0000723640,hCoV-19/Russia/ORE-RII-MH36160S/2021|EPI_ISL_5333158|2021-10-11:0.0003629489)10:0.0000009904)10:0.0000009904)10:0.0000009904,hCoV-19/Russia/CHU-CRIE-L219B0011u/2021|EPI_ISL_3989318|2021-07-14:0.0002861617)17:0.0000009904)13:0.0000009904,(hCoV-19/Poland/PL_P3618/2021|EPI_ISL_3233253|2021-06-24:0.0001070680,hCoV-19/Russia/ORE-RII-MH36137S/2021|EPI_ISL_5333147|2021-10-07:0.0005384284)46:0.0000347745)78:0.0000347644,(hCoV-19/Moldova/un-ChVir25843/2021|EPI_ISL_3064705|2021-06-28:0.0002100557,(hCoV-19/Russia/KOS-CRIE-L219A0022u/2021|EPI_ISL_3919555|2021-06-25:0.0001830346,hCoV-19/Russia/YAR-CRIE-L219S0014/2021|EPI_ISL_4536644|2021-08-18:0.0000701050)90:0.0000347403)10:0.0000009904)10:0.0000009904,(hCoV-19/Russia/KOS-CRIE-L219D0468/2021|EPI_ISL_3996739|2021-07-04:0.0001048732,(hCoV-19/Estonia/17644145/2021|EPI_ISL_4895400|2021-09-09:0.0004574640,hCoV-19/Russia/ORE-RII-MH36201S/2021|EPI_ISL_5333179|2021-10-07:0.0001424317)11:0.0000009904)10:0.0000009904)8:0.0000009904,((hCoV-19/Guatemala/ASI4140/2021|EPI_ISL_3527823|2021-07-05:0.0000009904,hCoV-19/Guatemala/ASI4177/2021|EPI_ISL_3527828|2021-07-12:0.0000009904)100:0.0001048795,(hCoV-19/Latvia/2548/2021|EPI_ISL_4548657|2021-07-05:0.0002099762,hCoV-19/Bosnia_and_Herzegovina/VFS-UNSA-LMGFI106/2021|EPI_ISL_5258025|2021-09-30:0.0001413414)14:0.0000009904)10:0.0000009904)9:0.0000009904,((hCoV-19/New_Zealand/21MV0650/2021|EPI_ISL_3477084|2021-07-27:0.0001781629,hCoV-19/Bosnia_and_Herzegovina/166828/2021|EPI_ISL_4239896|2021-08-14:0.0002100878)10:0.0000009904,hCoV-19/Australia/WA809/2021|EPI_ISL_4392614|2021-09-18:0.0000009904)10:0.0000009904)8:0.0000009904,(((((((hCoV-19/Russia/SPE-RII-36565S/2021|EPI_ISL_2698575|2021-06-04:0.0000352380,hCoV-19/Russia/CHU-CRIE-L219V0027u/2021|EPI_ISL_5306785|2021-09-07:0.0001091116)89:0.0000009904,hCoV-19/Estonia/17362609/2021|EPI_ISL_3507225|2021-07-19:0.0001055721)100:0.0000700714,(((hCoV-19/Ecuador/NIC-INSPI-334429/2021|EPI_ISL_2895665|2021-06-24:0.0001403637,hCoV-19/Ecuador/NIC-INSPI-338007/2021|EPI_ISL_3274100|2021-07-06:0.0001762659)99:0.0000009904,hCoV-19/Costa_Rica/INC-1321-703550/2021|EPI_ISL_5262733|2021-09-24:0.0004212166)100:0.0000700651,(hCoV-19/Israel/SMC-7005769/2021|EPI_ISL_3022069|2021-07-04:0.0001057578,hCoV-19/Germany/NW-RKI-I-280561/2021|EPI_ISL_5122219|2021-10-07:0.0003164374)77:0.0000009904)88:0.0000347633)21:0.0000009904,(hCoV-19/Estonia/17359698/2021|EPI_ISL_3506003|2021-06-28:0.0001051823,(hCoV-19/Estonia/RC0034210/2021|EPI_ISL_4106488|2021-07-26:0.0000350165,hCoV-19/Finland/VI14298/2021|EPI_ISL_5161265|2021-09-13:0.0000700748)100:0.0001751183)31:0.0000009904)38:0.0000009904,hCoV-19/Canada/QC-L00368049001/2021|EPI_ISL_3459210|2021-07-14:0.0001427265)68:0.0000347647,hCoV-19/Armenia/IMB8-4/2021|EPI_ISL_3543640|2021-08-04:0.0001839291)11:0.0000009904,hCoV-19/Moldova/un-ChVir25847/2021|EPI_ISL_3064708|2021-07-06:0.0000700730)10:0.0000009904)9:0.0000009904,(((hCoV-19/Bulgaria/21BG-EU_003711_Pl32/2021|EPI_ISL_3076737|2021-06-28:0.0000348244,(hCoV-19/Estonia/16760771/2021|EPI_ISL_4171855|2021-08-02:0.0002455572,hCoV-19/Russia/MOW-CRIE-L219T0113u/2021|EPI_ISL_4536930|2021-08-24:0.0000362832)13:0.0000009904)9:0.0000009904,hCoV-19/Crimea/Crimea-RII-MH29243S/2021|EPI_ISL_3122996|2021-07-01:0.0000712814)10:0.0000009904,((((hCoV-19/Bosnia_and_Herzegovina/165774/2021|EPI_ISL_4239950|2021-08-06:0.0002809239,hCoV-19/Georgia/Tb-SNGS1406/2021|EPI_ISL_4659774|2021-09-21:0.0003165504)31:0.0000009904,hCoV-19/Latvia/2512/2021|EPI_ISL_4548624|2021-07-01:0.0000347651)33:0.0000009904,hCoV-19/Australia/WA807/2021|EPI_ISL_4347505|2021-09-15:0.0001399035)69:0.0000347642,hCoV-19/New_Zealand/21CH0195/2021|EPI_ISL_5348878|2021-10-06:0.0000009904)10:0.0000009904)9:0.0000009904)9:0.0000009904,(hCoV-19/Ukraine/44-62269/2021|EPI_ISL_3262123|2021-06-22:0.0001403536,hCoV-19/Bosnia_and_Herzegovina/164237/2021|EPI_ISL_4239946|2021-07-22:0.0001048931)28:0.0000009904)9:0.0000009904,((((hCoV-19/Monaco/IPP14904/2021|EPI_ISL_2923153|2021-05-21:0.0000350402,(hCoV-19/Monaco/IPP14906/2021|EPI_ISL_2923155|2021-06-28:0.0000009904,hCoV-19/Monaco/IPP14909/2021|EPI_ISL_2923158|2021-06-24:0.0000009904)99:0.0000347411)100:0.0001752393,hCoV-19/Lithuania/LTU000_KUL_005183503/2021|EPI_ISL_3341158|2021-07-20:0.0001517247)100:0.0001751197,((((hCoV-19/Denmark/DCGC-134804/2021|EPI_ISL_3073623|2021-07-20:0.0000009904,hCoV-19/Norway/19945/2021|EPI_ISL_4634738|2021-09-09:0.0001737592)65:0.0000009904,hCoV-19/Slovenia/326411/2021|EPI_ISL_4271528|2021-08-12:0.0000705934)100:0.0002100602,(hCoV-19/Turkey/HSGM-GF7537/2021|EPI_ISL_3306646|2021-07-22:0.0000348665,hCoV-19/Serbia/Belgrade-6532172906/2021|EPI_ISL_4468859|2021-06-29:0.0000699823)62:0.0000020199)43:0.0000318884,hCoV-19/Russia/KC-RII-MH34124S/2021|EPI_ISL_4563913|2021-07-07:0.0002114280)9:0.0000024198)10:0.0000028541,hCoV-19/Turkey/HSGM-B18067/2021|EPI_ISL_2958491|2021-06-23:0.0000700667)9:0.0000009904)10:0.0000009904,hCoV-19/Crimea/RII-MH29242S/2021|EPI_ISL_3122995|2021-07-01:0.0001136768)11:0.0000347599,(((hCoV-19/France/IDF-IPP15389/2021|EPI_ISL_3031789|2021-07-06:0.0001048549,(hCoV-19/Switzerland/BE-SRO-500001_8835/2021|EPI_ISL_4078270|2021-07-19:0.0002854891,hCoV-19/Monaco/IPP24113/2021|EPI_ISL_4171692|2021-08-02:0.0001748393)89:0.0000009904)81:0.0000337390,hCoV-19/Romania/Dolj_468548/2021|EPI_ISL_4919764|2021-08-17:0.0002470155)75:0.0000009904,((hCoV-19/Congo/FCRM-76-11327/2021|EPI_ISL_4724402|2021-09-15:0.0001071397,hCoV-19/Congo/FCRM-78-11427/2021|EPI_ISL_4724408|2021-09-15:0.0001050182)100:0.0000009904,hCoV-19/Croatia/9826/2021|EPI_ISL_5196141|2021-08-31:0.0001051864)100:0.0001047155)100:0.0001750701)10:0.0000009904,(((hCoV-19/New_Zealand/21MV0425/2021|EPI_ISL_2406490|2021-05-18:0.0000700665,((((hCoV-19/Mozambique/CERI-KRISP-K021186/2021|EPI_ISL_3663587|2021-07-14:0.0001103450,(hCoV-19/Mozambique/CERI-KRISP-K021198/2021|EPI_ISL_3663595|2021-07-13:0.0001429400,hCoV-19/Bangladesh/icddrb-GSB03-033/2021|EPI_ISL_4548421|2021-08-19:0.0001688653)100:0.0000388934)98:0.0000009904,hCoV-19/Pakistan/UHSPK3-28/2021|EPI_ISL_5063558|2021-08-26:0.0003539971)97:0.0000009904,hCoV-19/Benin/452609/2021|EPI_ISL_4566907|2021-06-30:0.0000722779)99:0.0000009904,hCoV-19/Japan/IC-2135/2021|EPI_ISL_5403557|2021-10-01:0.0003162751)99:0.0000009904)100:0.0000700577,((hCoV-19/Australia/QLD2175/2021|EPI_ISL_3614798|2021-08-04:0.0002468487,(hCoV-19/Kenya/C108318_1_0/2021|EPI_ISL_4197034|2021-09-01:0.0002588538,hCoV-19/Seychelles/SS2722/2021|EPI_ISL_4880788|2021-08-30:0.0002309592)100:0.0000020138)100:0.0000009904,hCoV-19/Serbia/Belgrade-6534313006/2021|EPI_ISL_4468856|2021-06-30:0.0000700934)100:0.0000700645)21:0.0000009904,(((hCoV-19/DRC/INRB-RDC-534/2021|EPI_ISL_3086912|2021-07-12:0.0001852880,(hCoV-19/Congo/FCRM-53-10386/2021|EPI_ISL_4572263|2021-08-21:0.0001045025,hCoV-19/Congo/FCRM-67-11120/2021|EPI_ISL_4724347|2021-09-09:0.0001112433)100:0.0000009904)100:0.0001403808,(hCoV-19/Togo/NMIMR-21-TGS-430/2021|EPI_ISL_3915113|2021-07-30:0.0002453908,hCoV-19/Lithuania/LSMULKKGMMK25C152/2021|EPI_ISL_5052596|2021-10-01:0.0001412163)100:0.0000699839)16:0.0000009904,(((hCoV-19/Armenia/IMB5-12/2021|EPI_ISL_3543611|2021-06-24:0.0000773907,hCoV-19/Sweden/20835972P/2021|EPI_ISL_5356462|2021-10-01:0.0002854034)19:0.0000009904,(hCoV-19/Seychelles/SS2599/2021|EPI_ISL_4880677|2021-07-19:0.0001147420,(hCoV-19/Seychelles/SS2603/2021|EPI_ISL_4880679|2021-07-23:0.0000009904,hCoV-19/Seychelles/SS2687/2021|EPI_ISL_4880760|2021-08-23:0.0000009904)100:0.0001122414)100:0.0001488214)15:0.0000009904,(((hCoV-19/Seychelles/SS1006/2021|EPI_ISL_4880605|2021-06-04:0.0000773443,hCoV-19/Seychelles/SS2564/2021|EPI_ISL_4880663|2021-06-23:0.0000383844)55:0.0000009904,hCoV-19/Seychelles/SS2657/2021|EPI_ISL_4880732|2021-08-20:0.0001888147)47:0.0000009904,(hCoV-19/Seychelles/SS2585/2021|EPI_ISL_4880669|2021-07-07:0.0002293724,hCoV-19/Seychelles/SS2610/2021|EPI_ISL_4880686|2021-08-13:0.0000744733)87:0.0000009904)100:0.0001091396)17:0.0000009904)10:0.0000009904)10:0.0000009904)11:0.0000347603)10:0.0000009904,((hCoV-19/USA/ND-NDDH-4169/2021|EPI_ISL_4206131|2021-08-23:0.0001752760,hCoV-19/USA/WY-CDC-IBX892370509945/2021|EPI_ISL_5318049|2021-10-05:0.0001423799)99:0.0001053988,(hCoV-19/Ghana/FS-21-2216/2021|EPI_ISL_4253847|2021-08-06:0.0000380073,(((hCoV-19/Egypt/Delta007/2021|EPI_ISL_4629983|2021-08-04:0.0002132333,hCoV-19/Egypt/Delta008/2021|EPI_ISL_4629984|2021-08-04:0.0003897620)78:0.0000704074,hCoV-19/Egypt/ARMY-EVA-Pharma-Wave4-009/2021|EPI_ISL_4750217|2021-09-04:0.0004610585)59:0.0000020138,hCoV-19/Egypt/ARMY-EVA-Pharma-Wave4-019/2021|EPI_ISL_4750219|2021-09-04:0.0004568675)100:0.0001751956)12:0.0000029354)9:0.0000332328)9:0.0000037756,((((hCoV-19/Malta/MDxMDH515/2021|EPI_ISL_2970963|2021-07-04:0.0000009904,((((((hCoV-19/Switzerland/GE-HUG-34744167/2021|EPI_ISL_3048361|2021-07-10:0.0000009904,(hCoV-19/Germany/BY-RKI-I-194362/2021|EPI_ISL_3239324|2021-07-28:0.0000347628,hCoV-19/Monaco/IPP24118/2021|EPI_ISL_4171696|2021-07-28:0.0000698427)31:0.0000009904)30:0.0000009904,hCoV-19/Slovenia/307090/2021|EPI_ISL_3453321|2021-07-07:0.0000009904)13:0.0000009904,(hCoV-19/Portugal/PT15403/2021|EPI_ISL_3981169|2021-08-18:0.0001043828,hCoV-19/Slovenia/316710/2021|EPI_ISL_4270843|2021-07-26:0.0001752443)16:0.0000009904)24:0.0000020457,(hCoV-19/Liechtenstein/FL-Risch-2182303435/2021|EPI_ISL_3798322|2021-08-18:0.0000009904,hCoV-19/Slovakia/17745/2021|EPI_ISL_4413262|2021-08-28:0.0000698583)90:0.0000348943)58:0.0000009904,hCoV-19/Switzerland/ZH-UZH-IMV-3ba52156/2021|EPI_ISL_5150310|2021-09-27:0.0001761287)49:0.0000331485,(((hCoV-19/Malta/MDxMDH545/2021|EPI_ISL_3052910|2021-07-09:0.0000009904,hCoV-19/Italy/SIC_CQRC_21110859/2021|EPI_ISL_5116076|2021-10-05:0.0001399527)90:0.0000347851,hCoV-19/Aruba/AW-RIVM-60293/2021|EPI_ISL_4838557|2021-09-06:0.0000698483)33:0.0000009904,(hCoV-19/Monaco/IPP24115/2021|EPI_ISL_4171693|2021-08-02:0.0000698487,hCoV-19/Luxembourg/LNS6856770/2021|EPI_ISL_5395219|2021-10-08:0.0001414606)60:0.0000009904)56:0.0000009904)89:0.0000347453)100:0.0001027606,hCoV-19/Antigua_and_Barbuda/81133/2021|EPI_ISL_3655549|2021-07-27:0.0000009904)79:0.0000026678,hCoV-19/Scotland/QEUH-183C431/2021|EPI_ISL_2914932|2021-07-02:0.0001050925)79:0.0000009904,(((hCoV-19/Czech_Republic/CSQ1089/2021|EPI_ISL_4882583|2021-09-17:0.0000351574,hCoV-19/Czech_Republic/CSQ1496/2021|EPI_ISL_5316793|2021-10-03:0.0000348512)100:0.0001409123,hCoV-19/England/MILK-274AA2D/2021|EPI_ISL_5357885|2021-10-13:0.0001746844)100:0.0000699159,hCoV-19/England/QEUH-186A42B/2021|EPI_ISL_2915241|2021-07-04:0.0002129135)100:0.0000348805)79:0.0000695580)9:0.0000182138)9:0.0000022118,((((((((((((((hCoV-19/Australia/QLD1965/2021|EPI_ISL_2695790|2021-06-27:0.0000009904,hCoV-19/Australia/SA0791/2021|EPI_ISL_2839994|2021-06-30:0.0000332740)8:0.0000012892,hCoV-19/Australia/NT339/2021|EPI_ISL_2907545|2021-07-07:0.0000009904)9:0.0000009904,hCoV-19/Australia/NT335/2021|EPI_ISL_2839567|2021-06-28:0.0000009904)13:0.0000009904,hCoV-19/Australia/NT331/2021|EPI_ISL_2839563|2021-06-26:0.0000019867)100:0.0000698806,(hCoV-19/Australia/QLD1970/2021|EPI_ISL_2727638|2021-06-28:0.0000009904,hCoV-19/Australia/QLD1973/2021|EPI_ISL_2727641|2021-06-29:0.0000009904)100:0.0001045186)100:0.0001048215,hCoV-19/Papua_New_Guinea/QLD-PNG-2243/2021|EPI_ISL_3417528|2021-08-10:0.0000700607)100:0.0001044173,(hCoV-19/USA/WA-CDC-UW21062556729/2021|EPI_ISL_2802952|2021-06-25:0.0002100995,((hCoV-19/Australia/WA-757/2021|EPI_ISL_3245743|2021-07-19:0.0000009904,hCoV-19/Australia/WA-759/2021|EPI_ISL_3245745|2021-07-19:0.0000009904)100:0.0001063260,hCoV-19/Malaysia/C19UMB267/2021|EPI_ISL_4731216|2021-09-06:0.0001106329)94:0.0000019836)57:0.0000009904)14:0.0000009904,(hCoV-19/New_Zealand/21CV0231/2021|EPI_ISL_3164093|2021-07-13:0.0000009904,hCoV-19/New_Zealand/21CV0221/2021|EPI_ISL_3164099|2021-07-13:0.0000009904)100:0.0001417864)9:0.0000025078,(((hCoV-19/Australia/QLD2096/2021|EPI_ISL_3247180|2021-07-31:0.0000009904,hCoV-19/Australia/QLD2192/2021|EPI_ISL_3333221|2021-08-06:0.0000009904)100:0.0000355720,hCoV-19/Australia/QLD2128/2021|EPI_ISL_3247208|2021-08-03:0.0000358308)100:0.0000009904,hCoV-19/Australia/QLD2268/2021|EPI_ISL_3614835|2021-08-22:0.0000009904)100:0.0000347577)9:0.0000302849,(hCoV-19/New_Zealand/21CH0065/2021|EPI_ISL_3164113|2021-07-20:0.0000009904,((hCoV-19/New_Zealand/21CH0060/2021|EPI_ISL_3164115|2021-07-19:0.0000000000,hCoV-19/New_Zealand/21CH0061/2021|EPI_ISL_3164119|2021-07-19:0.0000000000):0.0000009904,hCoV-19/New_Zealand/21CH0063/2021|EPI_ISL_3164116|2021-07-19:0.0000009904)100:0.0000009904)100:0.0000710765)9:0.0000009904,hCoV-19/Australia/NT344/2021|EPI_ISL_3030412|2021-07-14:0.0001418086)12:0.0000009904,(((hCoV-19/Australia/NT381/2021|EPI_ISL_4761384|2021-08-28:0.0000353749,(hCoV-19/Timor-Leste/TL1013/2021|EPI_ISL_4761834|2021-02-08:0.0000737030,hCoV-19/Timor-Leste/TL1015/2021|EPI_ISL_4761835|2021-02-08:0.0000771036)100:0.0000360889)19:0.0000009904,(hCoV-19/Timor-Leste/TL971/2021|EPI_ISL_4761813|2021-07-27:0.0000348861,hCoV-19/Timor-Leste/TL1017/2021|EPI_ISL_4761836|2021-02-08:0.0000009904)100:0.0000347708)18:0.0000009904,hCoV-19/Timor-Leste/TL991/2021|EPI_ISL_4761823|2021-08-08:0.0000350717)100:0.0001751403)10:0.0000009904,((hCoV-19/New_Zealand/21MV0571/2021|EPI_ISL_2964937|2021-07-05:0.0001403525,hCoV-19/Brunei/23/2021|EPI_ISL_3602112|2021-07-21:0.0001762063)13:0.0000009904,(((hCoV-19/Singapore/1901/2021|EPI_ISL_3008988|2021-07-15:0.0000698434,((hCoV-19/Singapore/4494/2021|EPI_ISL_3924390|2021-08-28:0.0000009904,hCoV-19/Singapore/5717/2021|EPI_ISL_4504114|2021-09-19:0.0000347847)100:0.0000009904,((hCoV-19/Singapore/4643/2021|EPI_ISL_3949675|2021-08-30:0.0000009904,hCoV-19/Singapore/6930/2021|EPI_ISL_5421290|2021-10-14:0.0000349317)100:0.0000698499,hCoV-19/Singapore/5059/2021|EPI_ISL_4079339|2021-09-04:0.0000348965)100:0.0000347690)100:0.0001044124)100:0.0000698635,hCoV-19/Canada/NL-NML-146149/2021|EPI_ISL_4061055|2021-07-14:0.0000698441)18:0.0000009904,(((hCoV-19/Papua_New_Guinea/QLD-PNG-2245/2021|EPI_ISL_3417530|2021-08-08:0.0000009904,hCoV-19/Papua_New_Guinea/PNG3684/2021|EPI_ISL_4948927|2021-09-01:0.0000348864)100:0.0001398528,hCoV-19/Papua_New_Guinea/PNG3721/2021|EPI_ISL_4948904|2021-08-26:0.0001748198)100:0.0000347621,hCoV-19/Papua_New_Guinea/PNG3559/2021|EPI_ISL_4949012|2021-09-01:0.0003893875)24:0.0000009904)9:0.0000009904)10:0.0000009904)10:0.0000009904,hCoV-19/New_Zealand/21CH0040/2021|EPI_ISL_2811947|2021-06-15:0.0000716366)99:0.0001043857)10:0.0000023514,(((((((((hCoV-19/Brazil/RJ-LNN04562/2021|EPI_ISL_3614904|2021-07-29:0.0000349131,hCoV-19/USA/WV-CDC-IBX593058256993/2021|EPI_ISL_5209287|2021-10-01:0.0001059307)75:0.0000009904,hCoV-19/Brazil/RJ-LNN05081/2021|EPI_ISL_3921488|2021-08-07:0.0000009904)75:0.0000009904,hCoV-19/Brazil/RJ-FIOCRUZ-47566/2021|EPI_ISL_4237222|2021-08-29:0.0000347528)100:0.0000347697,((hCoV-19/USA/GU-CDC-2-4919124/2021|EPI_ISL_4539521|2021-08-09:0.0000347707,hCoV-19/USA/GU-CDC-STM-000738077/2021|EPI_ISL_5240436|2021-10-01:0.0001048656)98:0.0000009904,hCoV-19/USA/GU-CDC-STM-000734602/2021|EPI_ISL_5203041|2021-09-22:0.0001050591)100:0.0000701755)100:0.0000348715,hCoV-19/USA/LA-CDC-QDX27431455/2021|EPI_ISL_4020941|2021-07-31:0.0001405282)100:0.0000701659,((((((hCoV-19/USA/CO-CDC-MMB09039685/2021|EPI_ISL_2785990|2021-06-02:0.0000701280,((hCoV-19/USA/TN-CDC-ASC210153917/2021|EPI_ISL_2875744|2021-06-24:0.0001066449,(hCoV-19/USA/NE-CDC-2-4595219/2021|EPI_ISL_2987003|2021-06-22:0.0000009904,hCoV-19/Northern_Mariana_Islands/MP-CDC-2-4813569/2021|EPI_ISL_3947448|2021-08-08:0.0001748061)100:0.0000349056)67:0.0000347632,hCoV-19/USA/MI-CDC-IBX210925961030/2021|EPI_ISL_5221089|2021-08-20:0.0002633494)20:0.0000009904)11:0.0000009904,((hCoV-19/USA/TX-CDC-QDX26343337/2021|EPI_ISL_2929226|2021-06-27:0.0000701386,hCoV-19/USA/NM-CDC-QDX29409311/2021|EPI_ISL_5389110|2021-10-01:0.0000009904)100:0.0000347560,hCoV-19/USA/OK-CDC-ASC210270052/2021|EPI_ISL_3855251|2021-08-03:0.0001403051)24:0.0000009904)10:0.0000009904,hCoV-19/USA/MA-CDC-LC0138568/2021|EPI_ISL_3509948|2021-07-21:0.0000009904)9:0.0000009904,(hCoV-19/USA/ME-HETL-J5116/2021|EPI_ISL_4084057|2021-07-28:0.0001413974,(hCoV-19/USA/NJ-CDC-LC0244050/2021|EPI_ISL_4335368|2021-08-19:0.0001052028,hCoV-19/USA/GA-CDC-QDX29409360/2021|EPI_ISL_5387580|2021-09-29:0.0001048959)100:0.0001048691)23:0.0000009904)22:0.0000009904,hCoV-19/USA/DC-CDC-LC0261275/2021|EPI_ISL_4486346|2021-09-08:0.0001749888)70:0.0000347551,hCoV-19/USA/KS-KHEL-3347/2021|EPI_ISL_2983507|2021-07-10:0.0000351076)12:0.0000009904)10:0.0000009904,(((((hCoV-19/USA/NV-CDC-QDX26257644/2021|EPI_ISL_2874723|2021-06-27:0.0000009904,(hCoV-19/USA/IN-INSPHL-02990/2021|EPI_ISL_3098780|2021-07-13:0.0000009904,hCoV-19/Canada/BC-BCCDC-209743/2021|EPI_ISL_5222716|2021-09-11:0.0001048263)22:0.0000009904)8:0.0000009904,(((hCoV-19/USA/VI-Yale-6039/2021|EPI_ISL_3045946|2021-06-24:0.0000009904,hCoV-19/USA/VI-Yale-6508/2021|EPI_ISL_3236495|2021-07-03:0.0000009904)24:0.0000009904,(hCoV-19/Argentina/INEI110249/2021|EPI_ISL_5159181|2021-08-28:0.0001414497,(hCoV-19/Aruba/AW-RIVM-64010/2021|EPI_ISL_5429765|2021-10-01:0.0000009904,hCoV-19/Aruba/AW-RIVM-64050/2021|EPI_ISL_5429773|2021-10-02:0.0000009904)100:0.0002099601)17:0.0000009904)9:0.0000009904,(((hCoV-19/USA/IL-CDC-QDX27691231/2021|EPI_ISL_3720367|2021-08-09:0.0001049406,hCoV-19/Chile/RM-161392/2021|EPI_ISL_5431538|2021-10-03:0.0000709248)78:0.0000009904,(hCoV-19/Chile/RM-154239/2021|EPI_ISL_4656218|2021-09-14:0.0000009904,hCoV-19/USA/IA-CDC-ASC210130974/2021|EPI_ISL_4981033|2021-09-07:0.0001048310)79:0.0000009904)100:0.0000347517,(((((((hCoV-19/Aruba/AW-RIVM-52669/2021|EPI_ISL_3733717|2021-08-11:0.0000009904,hCoV-19/Aruba/AW-RIVM-63911/2021|EPI_ISL_5429696|2021-09-26:0.0001048578)100:0.0000347567,hCoV-19/Aruba/AW-RIVM-61836/2021|EPI_ISL_4992871|2021-09-17:0.0000701313)21:0.0000009904,hCoV-19/Aruba/AW-RIVM-58339/2021|EPI_ISL_4543610|2021-09-01:0.0000009904)16:0.0000009904,(hCoV-19/Aruba/AW-RIVM-55648/2021|EPI_ISL_4076895|2021-08-19:0.0000701494,hCoV-19/Aruba/AW-RIVM-62924/2021|EPI_ISL_4993433|2021-09-27:0.0001398126)18:0.0000009904)18:0.0000009904,(hCoV-19/Aruba/AW-RIVM-64025/2021|EPI_ISL_5429687|2021-10-01:0.0000009904,hCoV-19/Aruba/AW-RIVM-64011/2021|EPI_ISL_5429766|2021-10-03:0.0000009904)100:0.0001045134)100:0.0001398009,hCoV-19/USA/VT-CDCBI-CRSP_ZP6AGHFGV3KBN4JV/2021|EPI_ISL_5009817|2021-09-28:0.0002126148)99:0.0000009904,hCoV-19/Chile/LI-161045/2021|EPI_ISL_5431446|2021-10-01:0.0000347554)100:0.0000347534)26:0.0000009904)9:0.0000009904)12:0.0000009904,(hCoV-19/USA/RI-CDC-LC0154892/2021|EPI_ISL_3512809|2021-07-27:0.0000701551,hCoV-19/Costa_Rica/INC-1348-705697/2021|EPI_ISL_5262758|2021-10-01:0.0001756313)12:0.0000009904)92:0.0000347623,hCoV-19/Guatemala/ASI4305/2021|EPI_ISL_4051068|2021-07-31:0.0002449658)92:0.0000347541,hCoV-19/USA/NH-CDCBI-CRSP_6VIEMXFARKPHSPZH/2021|EPI_ISL_3669393|2021-08-16:0.0000354635)10:0.0000009904)10:0.0000009904,(hCoV-19/Australia/NT10004/2021|EPI_ISL_2982303|2021-07-13:0.0001066307,(hCoV-19/Ecuador/USFQ-1889/2021|EPI_ISL_3505616|2021-08-03:0.0000795124,hCoV-19/Ecuador/USFQ-2133/2021|EPI_ISL_4653332|2021-09-13:0.0001398898)93:0.0002068617)25:0.0000009904)54:0.0000348415,hCoV-19/New_Zealand/21CH0159/2021|EPI_ISL_3869457|2021-08-26:0.0002213342)61:0.0000348771)10:0.0000009904,((hCoV-19/Turkey/HSGM-B18214/2021|EPI_ISL_3032661|2021-06-23:0.0003506802,hCoV-19/Turkey/HSGM-FS8935/2021|EPI_ISL_3538161|2021-08-12:0.0000349031)10:0.0000348803,(hCoV-19/USA/MT-MTPHL-3841113/2021|EPI_ISL_3246829|2021-07-26:0.0000347938,hCoV-19/USA/SC-CDC-LC0259262/2021|EPI_ISL_4486075|2021-09-08:0.0003090185)100:0.0000770429)10:0.0000348283)19:0.0000347997,hCoV-19/USA/TN-CDC-LC0175972/2021|EPI_ISL_3741376|2021-08-09:0.0002113439)28:0.0000343650,hCoV-19/env/Austria/CeMM14867/2021|EPI_ISL_3797111|2021-08-07:0.0000361139)31:0.0000751311,hCoV-19/Mozambique/CERI-KRISP-K025861/2021|EPI_ISL_5425680|2021-08-07:0.0003684601)34:0.0000502224,(hCoV-19/Sweden/SE00603770/2021|EPI_ISL_3157778|2021-07-18:0.0005439747,hCoV-19/Finland/9289/2021|EPI_ISL_4093109|2021-06-25:0.0003706268)97:0.0000989486)87:0.0001655255,((hCoV-19/Turkey/HSGM-C4645/2021|EPI_ISL_3548941|2021-07-09:0.0000348857,hCoV-19/Turkey/HSGM-C2420/2021|EPI_ISL_3565065|2021-07-07:0.0000698634)100:0.0000337390,hCoV-19/Burundi/UG874/2021|EPI_ISL_4949199|2021-07-28:0.0002101391)80:0.0000009904)33:0.0000697684,((((((hCoV-19/Australia/WA701/2021|EPI_ISL_1816922|2021-04-25:0.0001779528,hCoV-19/India/MZ-1526100290729/2021|EPI_ISL_3189423|2021-06-26:0.0002462692)48:0.0000009904,((((((hCoV-19/USA/NJ-CDC-QDX26380250/2021|EPI_ISL_2930143|2021-06-28:0.0000009904,hCoV-19/North_Macedonia/43168/2021|EPI_ISL_3545713|2021-07-17:0.0001047835)100:0.0001397973,hCoV-19/USA/IL-CDC-ASC210114991/2021|EPI_ISL_3430273|2021-07-14:0.0001048109)98:0.0000348951,((((hCoV-19/USA/AK-PHL9853/2021|EPI_ISL_2966437|2021-06-29:0.0000704815,hCoV-19/USA/AK-PHL13403/2021|EPI_ISL_4846958|2021-09-07:0.0001409202)100:0.0000350324,hCoV-19/USA/VT-CDCBI-CRSP_OH6ULPAIGIETX2IL/2021|EPI_ISL_3007481|2021-06-25:0.0000347938)96:0.0000009904,hCoV-19/USA/AK-CDC-LC0101198/2021|EPI_ISL_3325406|2021-07-15:0.0000009904)61:0.0000009904,hCoV-19/USA/HI-TAMC_766/2021|EPI_ISL_5416075|2021-10-04:0.0000698642)100:0.0000698727)88:0.0000347588,hCoV-19/Belgium/rega-16456/2021|EPI_ISL_5385470|2021-08-13:0.0002489281)11:0.0000009904,hCoV-19/United_Arab_Emirates/AZ-USAFSAM-S4149/2021|EPI_ISL_3048171|2021-06-23:0.0000009904)9:0.0000009904,(hCoV-19/United_Arab_Emirates/AZ-USAFSAM-S4144/2021|EPI_ISL_3048168|2021-06-23:0.0000000000,hCoV-19/United_Arab_Emirates/AZ-USAFSAM-S4343/2021|EPI_ISL_3940081|2021-06-15:0.0000000000):0.0000009904)10:0.0000009904)12:0.0000009904,((((hCoV-19/Sri_Lanka/NR44/2021|EPI_ISL_1970418|2021-04-07:0.0002449656,hCoV-19/Nepal/NPHLS-157/2021|EPI_ISL_4207293|2021-08-09:0.0003269988)72:0.0000009904,(hCoV-19/Curacao/CW-RIVM-43170/2021|EPI_ISL_3056793|2021-06-29:0.0002098329,hCoV-19/Canada/NL-PHML-193750/2021|EPI_ISL_5014617|2021-08-30:0.0001748214)100:0.0000698725)45:0.0000009904,((hCoV-19/South_Sudan/UG696/2021|EPI_ISL_3546335|2021-07-14:0.0001048417,hCoV-19/Australia/SA0953/2021|EPI_ISL_4263107|2021-09-04:0.0001749160)100:0.0001043705,((((hCoV-19/Kenya/SS2173_6_0/2021|EPI_ISL_4196994|2021-07-06:0.0001063927,(hCoV-19/Kenya/SS2403/2021|EPI_ISL_4739443|2021-09-04:0.0002686933,hCoV-19/Kenya/SS2341/2021|EPI_ISL_4739480|2021-09-02:0.0002085937)100:0.0000420749)100:0.0000020138,hCoV-19/Kenya/SS2117_19_0/2021|EPI_ISL_4197090|2021-08-19:0.0000362192)99:0.0000009904,hCoV-19/Kenya/SS2179_8_0/2021|EPI_ISL_4197000|2021-07-08:0.0001488427)99:0.0000695828,hCoV-19/Kenya/SS2193_15_0/2021|EPI_ISL_4197008|2021-07-15:0.0000733387)99:0.0000009904)100:0.0000347734)51:0.0000009904,hCoV-19/Luxembourg/LNS0963278/2021|EPI_ISL_3146408|2021-06-04:0.0002119792)100:0.0000347617)100:0.0000347461,(((((((((((hCoV-19/Australia/WA730/2021|EPI_ISL_2691707|2021-06-22:0.0000348292,hCoV-19/DRC/RDC-136/2021|EPI_ISL_2968728|2021-05-25:0.0000752700)91:0.0000009904,hCoV-19/Congo/FCRM-43-A29-03-07/2021|EPI_ISL_3040130|2021-07-03:0.0000700240)88:0.0000009904,hCoV-19/Congo/FCRM-09-A35-26-06/2021|EPI_ISL_2889854|2021-06-26:0.0001044731)92:0.0000348931,(hCoV-19/Congo/FCRM-42-A26-07-07/2021|EPI_ISL_3040129|2021-07-07:0.0000348930,((hCoV-19/Lebanon/LAU-CVD-44/2021|EPI_ISL_3062345|2021-06-29:0.0001146359,hCoV-19/DRC/INRB-RDC-548/2021|EPI_ISL_3086923|2021-07-12:0.0000379660)32:0.0000009904,hCoV-19/Guadeloupe/GP-HMN-21072130434/2021|EPI_ISL_3390947|2021-07-06:0.0000739656)33:0.0000009904)32:0.0000009904)100:0.0000697876,(hCoV-19/Malawi/CERI-KRISP-K020867/2021|EPI_ISL_3663621|2021-06-22:0.0002865613,(hCoV-19/USA/DE-B1099596/2021|EPI_ISL_3692638|2021-06-27:0.0000714720,(hCoV-19/Sierra_Leone/CPHRL-113/2021|EPI_ISL_4755987|2021-07-11:0.0001468495,(hCoV-19/Sierra_Leone/CPHRL-114/2021|EPI_ISL_4755991|2021-06-30:0.0000736242,hCoV-19/Sierra_Leone/CPHRL-125/2021|EPI_ISL_4755992|2021-07-21:0.0000009904)100:0.0000009904)100:0.0000735688)80:0.0000697379)32:0.0000347362)10:0.0000020461,hCoV-19/Congo/FCRM-52-10409/2021|EPI_ISL_4574522|2021-08-21:0.0002097457)10:0.0000009904,hCoV-19/Iceland/7061/2021|EPI_ISL_3926030|2021-06-25:0.0001750845)10:0.0000009904,((hCoV-19/Australia/SA0756/2021|EPI_ISL_2839982|2021-06-16:0.0001403838,hCoV-19/Pakistan/NIH-B18-S18/2021|EPI_ISL_4458433|2021-06-27:0.0002818704)20:0.0000009904,(hCoV-19/Togo/NMIMR-21-TGS-303/2021|EPI_ISL_3915027|2021-06-24:0.0000700027,(hCoV-19/Togo/NMIMR-21-TGS-338/2021|EPI_ISL_3915056|2021-06-30:0.0001044805,hCoV-19/Togo/NMIMR-21-TGS-358/2021|EPI_ISL_3915061|2021-06-26:0.0002101158)96:0.0000009904)100:0.0000700028)10:0.0000009904)10:0.0000009904,(hCoV-19/Iceland/7084/2021|EPI_ISL_3926053|2021-06-30:0.0003681599,hCoV-19/Oman/rega-OM-86/2021|EPI_ISL_4062646|2021-09-05:0.0000699821)22:0.0000009904)10:0.0000009904,((hCoV-19/Bangladesh/CHRF-0577_Pr/2021|EPI_ISL_3946196|2021-07-21:0.0001399073,hCoV-19/India/WB-NIBMG-1970400220947/2021|EPI_ISL_2676033|2021-04-29:0.0001058937)78:0.0000349081,hCoV-19/Mongolia/ChVir-LB-211001-4554/2021|EPI_ISL_4884663|2021-09-23:0.0003511740)67:0.0000347391)10:0.0000009904,(((hCoV-19/Yunnan/YN-09/2021|EPI_ISL_2840855|2021-06-26:0.0001053824,hCoV-19/Yunnan/YN-35/2021|EPI_ISL_2896219|2021-07-08:0.0001399430)100:0.0000699566,(hCoV-19/Myanmar/DSMRC023/2021|EPI_ISL_5427023|2021-06-25:0.0000009904,hCoV-19/Myanmar/DSMRC035/2021|EPI_ISL_5429005|2021-07-05:0.0001403879)100:0.0000009904)100:0.0001044099,(((((hCoV-19/Cambodia/22-2107060810/2021|EPI_ISL_3031501|2021-07-06:0.0001399691,(hCoV-19/Thailand/Surin_SEQ14113/2021|EPI_ISL_3590624|2021-07-23:0.0001750995,hCoV-19/Cambodia/831048/2021|EPI_ISL_5451388|2021-10-10:0.0001397611)99:0.0000009904)32:0.0000009904,((hCoV-19/Australia/WA781/2021|EPI_ISL_3693294|2021-08-23:0.0000009904,hCoV-19/Australia/WA784/2021|EPI_ISL_3693297|2021-08-23:0.0000009904)100:0.0000009904,(hCoV-19/Australia/WA789/2021|EPI_ISL_3693302|2021-08-23:0.0000009904,hCoV-19/Australia/WA795/2021|EPI_ISL_3693307|2021-08-23:0.0000009904)100:0.0000009904)100:0.0000711906)14:0.0000348322,((hCoV-19/Cambodia/768593/2021|EPI_ISL_4259890|2021-09-06:0.0002806245,hCoV-19/Cambodia/822204/2021|EPI_ISL_5260552|2021-10-08:0.0000699914)100:0.0000347912,(hCoV-19/Thailand/DMSc-02810/2021|EPI_ISL_5065502|2021-07-16:0.0001044673,hCoV-19/Thailand/DMSc-02911/2021|EPI_ISL_5332508|2021-06-22:0.0000368647)24:0.0000009904)13:0.0000009904)59:0.0000348283,((hCoV-19/Thailand/DMSc-03117/2021|EPI_ISL_5332419|2021-09-15:0.0001403455,hCoV-19/Myanmar/DSMRC037/2021|EPI_ISL_5429011|2021-06-25:0.0001044022)23:0.0000009904,(hCoV-19/Myanmar/DSMRC029/2021|EPI_ISL_5428817|2021-08-16:0.0001043957,hCoV-19/Myanmar/DSMRC034/2021|EPI_ISL_5429003|2021-07-06:0.0001403856)23:0.0000009904)74:0.0000009904)100:0.0001041874,((hCoV-19/Kenya/SS961/2021|EPI_ISL_3049865|2021-06-30:0.0000750918,(hCoV-19/Angola/CERI-KRISP-K021759/2021|EPI_ISL_3859848|2021-06-28:0.0001097176,hCoV-19/Angola/CERI-KRISP-K023617/2021|EPI_ISL_4575076|2021-06-24:0.0001753034)100:0.0000346672)100:0.0001043942,hCoV-19/Nigeria/CV3006/2021|EPI_ISL_4236008|2021-09-05:0.0003271337)15:0.0000009904)9:0.0000020479)9:0.0000348429)100:0.0001392753)100:0.0001742617,(((((((((((((((((hCoV-19/Vietnam/VN454/2021|EPI_ISL_2455240|2021-05-05:0.0001050586,(((hCoV-19/Vietnam/HCMC_72.12/2021|EPI_ISL_4734988|2021-08-31:0.0000700190,hCoV-19/Vietnam/NHTD-OUCRU1124/2021|EPI_ISL_4942690|2021-09-06:0.0000700117)100:0.0000700058,hCoV-19/Vietnam/NHTD-OUCRU1345/2021|EPI_ISL_5458952|2021-10-06:0.0001044360)89:0.0000009904,hCoV-19/Vietnam/NHTD-OUCRU1120/2021|EPI_ISL_4748297|2021-09-05:0.0001044049)100:0.0000697164)85:0.0000700186,((((((hCoV-19/Australia/SA0773/2021|EPI_ISL_2839987|2021-06-26:0.0000699818,hCoV-19/South_Africa/KRISP-K019525/2021|EPI_ISL_3132543|2021-06-23:0.0001061669)100:0.0000349715,hCoV-19/South_Africa/KRISP-K020556/2021|EPI_ISL_3730296|2021-07-06:0.0001463886)88:0.0000700811,(hCoV-19/Mexico/ZAC-LANGEBIO_IMSS_1337/2021|EPI_ISL_2942479|2021-06-28:0.0000798955,hCoV-19/USA/AZ-TG983398/2021|EPI_ISL_3326353|2021-06-28:0.0001772933)100:0.0002001399)37:0.0000345006,((hCoV-19/Bahrain/342517157_S231_L001/2021|EPI_ISL_4105232|2021-08-27:0.0002451175,hCoV-19/Kuwait/Jaber2120384522/2021|EPI_ISL_5305440|2021-09-12:0.0003421200)100:0.0000020293,hCoV-19/Philippines/PH-PGC-56979/2021|EPI_ISL_4742333|2021-06-26:0.0000699903)98:0.0000699888)9:0.0000019824,hCoV-19/Zimbabwe/CERI-KRISP-K021541/2021|EPI_ISL_3730400|2021-06-29:0.0000353609)10:0.0000020459,((hCoV-19/Malawi/CERI-KRISP-K020910/2021|EPI_ISL_3663640|2021-06-22:0.0000352422,hCoV-19/Malawi/CERI-KRISP-K020826/2021|EPI_ISL_3730378|2021-06-18:0.0001764031)100:0.0000347373,((hCoV-19/Malawi/CERI-KRISP-K022859/2021|EPI_ISL_4473204|2021-07-12:0.0001443436,hCoV-19/Malawi/CERI-KRISP-K022824/2021|EPI_ISL_4473223|2021-07-21:0.0001099068)81:0.0000009904,hCoV-19/Malawi/CERI-KRISP-K024706/2021|EPI_ISL_4474393|2021-07-24:0.0000351478)81:0.0000009904)100:0.0001055301)9:0.0000009904)9:0.0000019897,(((((hCoV-19/Bahrain/921079820/2021|EPI_ISL_2932649|2021-06-29:0.0001053863,hCoV-19/Egypt/ARMY-EVA-Pharma-Wave4-023/2021|EPI_ISL_4748281|2021-09-04:0.0002469087)100:0.0000699365,((hCoV-19/Bahrain/342314272/2021|EPI_ISL_3462103|2021-06-26:0.0001048341,(hCoV-19/Bahrain/342298892/2021|EPI_ISL_3663285|2021-06-22:0.0000699922,hCoV-19/Bahrain/342416268/2021|EPI_ISL_3914624|2021-07-29:0.0001785979)100:0.0000700298)35:0.0000337390,(hCoV-19/Bahrain/21530266454/2021|EPI_ISL_5032817|2021-09-30:0.0001045137,hCoV-19/Bahrain/21921629955/2021|EPI_ISL_5032872|2021-10-01:0.0000354811)100:0.0002101390)87:0.0000009904)100:0.0000696607,hCoV-19/South_Africa/Tygerberg_2822/2021|EPI_ISL_5264685|2021-10-01:0.0001801737)37:0.0000009904,((((hCoV-19/Mexico/COA-LANGEBIO_IMSS_1686/2021|EPI_ISL_2942776|2021-06-30:0.0001048136,(((hCoV-19/Costa_Rica/INC-0976/2021|EPI_ISL_3639005|2021-08-01:0.0003847991,hCoV-19/USA/ME-CDC-QDX29361243/2021|EPI_ISL_5335980|2021-10-01:0.0003904601)11:0.0000009904,hCoV-19/Mexico/SO-ALSR-106750/2021|EPI_ISL_3912515|2021-07-12:0.0001403464)20:0.0000009904,hCoV-19/Mexico/NAY_INER_IMSS_2662/2021|EPI_ISL_5194145|2021-09-22:0.0001747343)20:0.0000009904)27:0.0000009904,((((hCoV-19/Mexico/BCS-InDRE_FB19250_S4558/2021|EPI_ISL_3033411|2021-06-23:0.0001047972,hCoV-19/Mexico/GUA_InDRE_FB41963_S7598/2021|EPI_ISL_4918479|2021-09-15:0.0000699697)71:0.0000009904,(hCoV-19/Mexico/BCS-InDRE_FB23082_S5518/2021|EPI_ISL_3460220|2021-07-12:0.0000699568,hCoV-19/Mexico/SIN_CIAD-MZT_HJ3975/2021|EPI_ISL_5055104|2021-09-28:0.0001047938)30:0.0000009904)56:0.0000020261,(((((((hCoV-19/Mexico/VER-INMEGEN-17-152/2021|EPI_ISL_3067952|2021-06-23:0.0000352625,hCoV-19/Mexico/DUR_InDRE_FB39887_S7386/2021|EPI_ISL_4918659|2021-09-10:0.0001400769)61:0.0001044309,(hCoV-19/Mexico/AGU-InDRE_FB20858_S4984/2021|EPI_ISL_3265480|2021-07-06:0.0001743909,hCoV-19/Costa_Rica/INC-0894/2021|EPI_ISL_3464520|2021-07-09:0.0002332005)19:0.0000768858)10:0.0000021064,((hCoV-19/Mexico/BCN-InDRE_FB21582_S5058/2021|EPI_ISL_3265554|2021-07-08:0.0000009904,hCoV-19/Mexico/SON_InDRE_FB44170_S8015/2021|EPI_ISL_5428367|2021-09-21:0.0001053700)100:0.0001046084,(hCoV-19/Mexico/JAL-InDRE_FB27304_S5806/2021|EPI_ISL_3769064|2021-07-28:0.0001048129,hCoV-19/Mexico/BCS-InDRE-FB34440-S6867/2021|EPI_ISL_4298965|2021-08-17:0.0001401453)66:0.0000020138)49:0.0000701358)10:0.0000020455,(hCoV-19/Mexico/SIN-INMEGEN-18-217/2021|EPI_ISL_3160840|2021-06-29:0.0000695149,hCoV-19/Mexico/YUC-INMEGEN-27-112/2021|EPI_ISL_4232624|2021-09-02:0.0002174647)75:0.0000009904)10:0.0000382926,(((hCoV-19/Aruba/AW-RIVM-46297/2021|EPI_ISL_3138372|2021-07-17:0.0002446923,(hCoV-19/USA/GA-CDC-MMB09824803/2021|EPI_ISL_4167787|2021-08-18:0.0000701873,hCoV-19/Taiwan/CGMH-CGU-88/2021|EPI_ISL_5160574|2021-08-26:0.0001048105)100:0.0000347591)46:0.0000009904,(hCoV-19/Hong_Kong/CM21000437/2021|EPI_ISL_3219440|2021-07-18:0.0000699634,(hCoV-19/Mexico/TLA_IBT_IMSS_2526/2021|EPI_ISL_3347794|2021-07-21:0.0001047937,hCoV-19/Mexico/JAL_INER_IMSS_2665/2021|EPI_ISL_5194178|2021-09-23:0.0002446584)90:0.0000009904)100:0.0000347528)46:0.0000347674,((hCoV-19/Mexico/CHH_INER_IMSS_2068/2021|EPI_ISL_4299491|2021-08-22:0.0003509956,hCoV-19/Mexico/BCN_INER_IMSS_2532/2021|EPI_ISL_5194268|2021-09-18:0.0003858400)20:0.0000009904,(hCoV-19/Mexico/SON_INER_IMSS_2306/2021|EPI_ISL_4299729|2021-08-24:0.0000347554,hCoV-19/Mexico/SLP_INER_IMSS_2325/2021|EPI_ISL_4299748|2021-08-22:0.0001751963)47:0.0000009904)11:0.0000009904)13:0.0000347542)10:0.0000376846,hCoV-19/Mexico/VER-INMEGEN-21-241/2021|EPI_ISL_3548243|2021-08-03:0.0002180364)9:0.0000020067,(hCoV-19/Mexico/TAM-InDRE_FB27511_S5859/2021|EPI_ISL_3769231|2021-07-23:0.0001454251,hCoV-19/Mexico/SIN_CIAD-CLN_D2296/2021|EPI_ISL_4956251|2021-08-15:0.0002097837)20:0.0000009904)18:0.0000348611)10:0.0000341609,(((hCoV-19/Mexico/NLE_IBT_IMSS_2806/2021|EPI_ISL_4006256|2021-08-09:0.0002462736,hCoV-19/Mexico/SIN_CIAD-MZT_HJ3996/2021|EPI_ISL_5055105|2021-10-04:0.0003164569)100:0.0000337390,(hCoV-19/Mexico/-INMEGEN-31-341/2021|EPI_ISL_5329478|2021-10-10:0.0000009904,hCoV-19/Mexico/CMX-INMEGEN-31-342/2021|EPI_ISL_5329529|2021-10-12:0.0000349687)100:0.0001776411)64:0.0000009904,hCoV-19/Mexico/BCS_IBT_IMSS_3449/2021|EPI_ISL_4878996|2021-09-09:0.0001403310)18:0.0000009904)20:0.0000348634)76:0.0000009904,hCoV-19/USA/GU-CDC-2-4919015/2021|EPI_ISL_4539468|2021-07-30:0.0002097492)9:0.0000020489,((hCoV-19/USA/AL-CDC-LC0229237/2021|EPI_ISL_4174604|2021-08-24:0.0000348846,hCoV-19/USA/TN-CDC-QDX29455596/2021|EPI_ISL_5418088|2021-10-01:0.0001764857)100:0.0001048761,hCoV-19/USA/HI-H214379/2021|EPI_ISL_4728612|2021-08-30:0.0001747581)100:0.0000697517)71:0.0000696469)24:0.0000348614,(((((hCoV-19/USA/PR-Yale-6610/2021|EPI_ISL_3236565|2021-07-16:0.0000710291,(hCoV-19/Northern_Mariana_Islands/MP-CDC-2-4813561/2021|EPI_ISL_3947115|2021-07-17:0.0000348803,hCoV-19/USA/RI-CDCBI-RIDOH_CGL737UJQTRYXO6P/2021|EPI_ISL_4497792|2021-09-05:0.0002810255)99:0.0000348007)49:0.0000009904,hCoV-19/Bahamas/48034/2021|EPI_ISL_4237137|2021-08-08:0.0000349013)45:0.0000009904,hCoV-19/Bahamas/48019/2021|EPI_ISL_4237159|2021-07-22:0.0000347652)100:0.0001399350,hCoV-19/Nigeria/CV2710/2021|EPI_ISL_4490287|2021-06-30:0.0001399298)40:0.0000347649,hCoV-19/Zimbabwe/CERI-KRISP-K021551/2021|EPI_ISL_3730479|2021-06-28:0.0002121914)10:0.0000020464)9:0.0000009904)8:0.0000009904,hCoV-19/USA/MA-CDCBI-CRSP_72O7HFC4CR2CM446/2021|EPI_ISL_3007334|2021-06-29:0.0002179193)9:0.0000342842,(((hCoV-19/Australia/SA0699/2021|EPI_ISL_2462343|2021-04-25:0.0003159835,(((((((((((((hCoV-19/Australia/SA0736/2021|EPI_ISL_2462368|2021-06-03:0.0001044082,hCoV-19/Liberia/LIB-0084/2021|EPI_ISL_3547689|2021-07-09:0.0001043537)42:0.0000009904,hCoV-19/Ghana/UHAS-AK939/2021|EPI_ISL_3980454|2021-07-19:0.0000009904)33:0.0000009904,(hCoV-19/Liberia/LIB-0074/2021|EPI_ISL_3547686|2021-07-08:0.0002097735,(hCoV-19/Liberia/LIB-0147/2021|EPI_ISL_3547705|2021-06-26:0.0001044255,hCoV-19/Ghana/WACCBIP-GS1619/2021|EPI_ISL_5416228|2021-09-08:0.0001468962)39:0.0000009904)13:0.0000009904)8:0.0000009904,(((hCoV-19/USA/DC-CDC-LC0084893/2021|EPI_ISL_2927727|2021-06-28:0.0002100687,hCoV-19/USA/WI-WSLH-215847/2021|EPI_ISL_3131952|2021-06-27:0.0001044056)99:0.0000009904,hCoV-19/Liberia/LIB-0078/2021|EPI_ISL_3547688|2021-07-08:0.0001402410)100:0.0000347669,((hCoV-19/France/IDF-HMN-21072230336/2021|EPI_ISL_3477851|2021-07-20:0.0000349059,hCoV-19/Luxembourg/LNS9184059/2021|EPI_ISL_5395068|2021-08-16:0.0000347943)100:0.0000700002,hCoV-19/Liberia/LIB-0026/2021|EPI_ISL_3547672|2021-06-06:0.0000699455)100:0.0000347344)24:0.0000009904)13:0.0000009904,(hCoV-19/Liberia/LIB-0069/2021|EPI_ISL_3547683|2021-06-27:0.0001746580,hCoV-19/Liberia/LIB-0094/2021|EPI_ISL_3547691|2021-07-10:0.0001047913)100:0.0000699277)100:0.0001182082,((hCoV-19/Czech_Republic/NRL_10095/2021|EPI_ISL_3318989|2021-07-12:0.0000703479,(hCoV-19/Czech_Republic/NRL_9918/2021|EPI_ISL_3588349|2021-06-28:0.0000699867,((hCoV-19/Czech_Republic/NRL_10291/2021|EPI_ISL_3588406|2021-07-13:0.0000347672,hCoV-19/Czech_Republic/CSQ0805/2021|EPI_ISL_4274958|2021-09-06:0.0000733026)100:0.0000009904,hCoV-19/Slovakia/UVZ_PL43_D2_18832/2021|EPI_ISL_5114179|2021-09-12:0.0000347664)100:0.0000347665)100:0.0000009904)100:0.0000347663,hCoV-19/Slovakia/UKBA-4104/2021|EPI_ISL_3556742|2021-07-26:0.0001749990)100:0.0003163356)10:0.0000009904,(((((((((((hCoV-19/Aruba/AW-RIVM-46305/2021|EPI_ISL_3138380|2021-07-14:0.0000349849,hCoV-19/Bonaire/BQ-RIVM-49106/2021|EPI_ISL_3389790|2021-07-26:0.0000347756)11:0.0000009904,((hCoV-19/Aruba/AW-RIVM-46350/2021|EPI_ISL_3138425|2021-07-14:0.0000349855,(hCoV-19/Aruba/AW-RIVM-63985/2021|EPI_ISL_5429682|2021-10-01:0.0002135856,hCoV-19/Aruba/AW-RIVM-63976/2021|EPI_ISL_5429688|2021-10-01:0.0002676732)100:0.0000430755)11:0.0000009904,hCoV-19/Montenegro/CO-00357_MNE000_2456842102/2021|EPI_ISL_3564510|2021-07-13:0.0000009904)9:0.0000009904)9:0.0000009904,((hCoV-19/Netherlands/OV-RIVM-50005/2021|EPI_ISL_3390528|2021-07-21:0.0000347749,(hCoV-19/Germany/BY-RKI-I-226294/2021|EPI_ISL_4045033|2021-08-31:0.0001048797,hCoV-19/Curacao/CW-RIVM-63862/2021|EPI_ISL_5209113|2021-10-03:0.0000702375)21:0.0000009904)10:0.0000009904,(hCoV-19/Aruba/AW-RIVM-55248/2021|EPI_ISL_4077062|2021-08-17:0.0000347753,hCoV-19/Luxembourg/LNS6189860/2021|EPI_ISL_5394127|2021-10-05:0.0001415758)10:0.0000009904)9:0.0000009904)8:0.0000009904,(((hCoV-19/Aruba/AW-RIVM-46338/2021|EPI_ISL_3138413|2021-07-12:0.0000009904,hCoV-19/Curacao/CW-RIVM-46605/2021|EPI_ISL_3257937|2021-07-13:0.0000009904)100:0.0000009904,hCoV-19/Czech_Republic/NRL_11624/2021|EPI_ISL_4443910|2021-08-16:0.0000702549)100:0.0000347734,hCoV-19/Aruba/AW-RIVM-52635/2021|EPI_ISL_3733687|2021-08-09:0.0000702349)19:0.0000009904)9:0.0000009904,(hCoV-19/Luxembourg/LNS3056097/2021|EPI_ISL_3146499|2021-07-14:0.0000009904,hCoV-19/Curacao/CW-RIVM-56671/2021|EPI_ISL_4401875|2021-08-27:0.0001049068)36:0.0000009904)23:0.0000009904,hCoV-19/Aruba/AW-RIVM-55670/2021|EPI_ISL_4076734|2021-08-21:0.0001048866)98:0.0000347736,(((((((hCoV-19/Curacao/CW-RIVM-46524/2021|EPI_ISL_3257872|2021-07-13:0.0000700168,(hCoV-19/Curacao/CW-RIVM-63855/2021|EPI_ISL_5209114|2021-10-02:0.0000700395,hCoV-19/Curacao/CW-RIVM-63853/2021|EPI_ISL_5209132|2021-10-01:0.0000349429)100:0.0000347676)11:0.0000009904,hCoV-19/Curacao/CW-RIVM-63840/2021|EPI_ISL_5209143|2021-09-28:0.0000348137)10:0.0000009904,((hCoV-19/Curacao/CW-RIVM-53824/2021|EPI_ISL_3918559|2021-08-08:0.0000347794,(hCoV-19/Curacao/CW-RIVM-53862/2021|EPI_ISL_3918593|2021-08-14:0.0000700144,(hCoV-19/Bonaire/BQ-RIVM-63864/2021|EPI_ISL_5209545|2021-10-01:0.0000702809,(hCoV-19/Bonaire/BQ-RIVM-63910/2021|EPI_ISL_5429663|2021-10-04:0.0000349212,hCoV-19/Bonaire/BQ-RIVM-63990/2021|EPI_ISL_5429679|2021-10-04:0.0000700096)100:0.0000349219)100:0.0000700244)15:0.0000009904)10:0.0000009904,hCoV-19/Curacao/CW-RIVM-56647/2021|EPI_ISL_4401867|2021-08-24:0.0000009904)9:0.0000009904)8:0.0000009904,(hCoV-19/Bonaire/BQ-RIVM-53870/2021|EPI_ISL_3918600|2021-08-17:0.0000700166,hCoV-19/Curacao/CW-RIVM-58264/2021|EPI_ISL_4543475|2021-09-05:0.0000347781)10:0.0000009904)9:0.0000009904,((hCoV-19/Bonaire/BQ-RIVM-53810/2021|EPI_ISL_3918545|2021-08-13:0.0000347794,(hCoV-19/Curacao/CW-RIVM-55534/2021|EPI_ISL_4076777|2021-08-20:0.0001398789,(hCoV-19/Curacao/CW-RIVM-60481/2021|EPI_ISL_4839626|2021-09-11:0.0000009904,(hCoV-19/Curacao/CW-RIVM-61676/2021|EPI_ISL_4846106|2021-09-19:0.0000009904,hCoV-19/Curacao/CW-RIVM-63860/2021|EPI_ISL_5209099|2021-10-03:0.0000009904)100:0.0000349208)100:0.0000347782)10:0.0000009904)10:0.0000009904,(hCoV-19/Netherlands/GL-RIVM-54213/2021|EPI_ISL_3918908|2021-08-16:0.0000347801,hCoV-19/Curacao/CW-RIVM-55565/2021|EPI_ISL_4077079|2021-08-17:0.0000700148)21:0.0000009904)8:0.0000009904)10:0.0000009904,(((hCoV-19/Bonaire/BQ-RIVM-53890/2021|EPI_ISL_3918619|2021-08-09:0.0000702440,hCoV-19/Bonaire/BQ-RIVM-61689/2021|EPI_ISL_4846188|2021-09-24:0.0000348954)18:0.0000009904,hCoV-19/Netherlands/UT-RIVM-56165/2021|EPI_ISL_4075890|2021-08-26:0.0001751187)9:0.0000009904,((hCoV-19/Bonaire/BQ-RIVM-53893/2021|EPI_ISL_3918622|2021-08-17:0.0000000000,hCoV-19/Curacao/CW-RIVM-63851/2021|EPI_ISL_5209130|2021-10-01:0.0000000000):0.0000000000,hCoV-19/Curacao/CW-RIVM-63003/2021|EPI_ISL_5209239|2021-09-23:0.0000000000):0.0000009904)8:0.0000009904)24:0.0000009904,hCoV-19/Curacao/CW-RIVM-61660/2021|EPI_ISL_4846030|2021-09-17:0.0000347802)100:0.0001750961)45:0.0000009904,hCoV-19/Netherlands/NB-RIVM-48425/2021|EPI_ISL_3259332|2021-07-13:0.0000703461)9:0.0000009904,((((((hCoV-19/Bonaire/BQ-RIVM-46677/2021|EPI_ISL_3257995|2021-07-16:0.0000009904,((hCoV-19/Curacao/CW-RIVM-50195/2021|EPI_ISL_3390689|2021-07-29:0.0000347726,hCoV-19/Suriname/SR-657/2021|EPI_ISL_5017986|2021-09-12:0.0002452622)17:0.0000009904,((hCoV-19/Germany/NW-RKI-I-205427/2021|EPI_ISL_3714689|2021-08-15:0.0000356738,hCoV-19/Curacao/CW-RIVM-53872/2021|EPI_ISL_3918602|2021-08-08:0.0000702711)100:0.0000700038,hCoV-19/Curacao/CW-RIVM-58243/2021|EPI_ISL_4543474|2021-09-04:0.0002456951)10:0.0000009904)10:0.0000009904)10:0.0000009904,hCoV-19/Sint_Maarten/SX-RIVM-51226/2021|EPI_ISL_3732496|2021-07-31:0.0000699960)13:0.0000009904,(hCoV-19/Sint_Maarten/SX-RIVM-62221/2021|EPI_ISL_4993614|2021-09-18:0.0000700376,hCoV-19/Sint_Maarten/SX-RIVM-65025/2021|EPI_ISL_5429824|2021-10-01:0.0001049491)100:0.0000700107)100:0.0000347722,hCoV-19/Spain/CL-COV14232/2021|EPI_ISL_4506714|2021-08-30:0.0001048759)11:0.0000009904,((hCoV-19/Montenegro/CO-00421_MNE000_2736672102/2021|EPI_ISL_4578352|2021-08-17:0.0001084079,hCoV-19/Liechtenstein/FL-Risch-21A0804510/2021|EPI_ISL_5162603|2021-10-06:0.0001904527)100:0.0000699840,hCoV-19/Andorra/AND-242_212461287301_COV-GC/2021|EPI_ISL_4949312|2021-08-24:0.0001405077)19:0.0000009904)10:0.0000009904,hCoV-19/Monaco/IPP24122/2021|EPI_ISL_4171700|2021-07-28:0.0000009904)9:0.0000009904)33:0.0000009904,hCoV-19/Iceland/7293/2021|EPI_ISL_3926262|2021-07-20:0.0001048758)100:0.0001048841,((hCoV-19/Luxembourg/LNS5617565/2021|EPI_ISL_3334363|2021-07-20:0.0001053389,(hCoV-19/Greece/256278/2021|EPI_ISL_3689188|2021-07-21:0.0000009904,(hCoV-19/Greece/291536/2021|EPI_ISL_5312348|2021-09-22:0.0000009904,hCoV-19/Greece/291615/2021|EPI_ISL_5312750|2021-10-04:0.0000009904)100:0.0002447691)100:0.0000347652)98:0.0000009904,hCoV-19/Greece/282395/2021|EPI_ISL_5310363|2021-09-05:0.0002808512)100:0.0000347814)100:0.0000347557)9:0.0000009904,((((hCoV-19/Rwanda/NRLNAT4156/2021|EPI_ISL_3012192|2021-07-07:0.0001750709,hCoV-19/Rwanda/NRLNAT4186/2021|EPI_ISL_3012219|2021-06-30:0.0000347704)99:0.0000009904,hCoV-19/Rwanda/NRL/DD73004-09/2021|EPI_ISL_4632891|2021-09-01:0.0001479313)93:0.0000347621,hCoV-19/Rwanda/NRLNAT4263/2021|EPI_ISL_4459626|2021-08-25:0.0002103148)36:0.0000009904,(hCoV-19/Rwanda/NRLNAT4194/2021|EPI_ISL_3012227|2021-06-24:0.0000699853,hCoV-19/Rwanda/NRLNAT4252/2021|EPI_ISL_4459602|2021-07-30:0.0001397801)33:0.0000009904)88:0.0000347631)9:0.0000009904,(hCoV-19/Belize/CML-103/2021|EPI_ISL_4296407|2021-06-30:0.0002122652,(((hCoV-19/Australia/WA815/2021|EPI_ISL_5054901|2021-10-02:0.0000356003,(hCoV-19/Australia/WA821/2021|EPI_ISL_5054907|2021-10-02:0.0000009904,hCoV-19/Australia/WA822/2021|EPI_ISL_5054908|2021-10-02:0.0000009904)99:0.0000009904)98:0.0000009904,hCoV-19/Australia/WA816/2021|EPI_ISL_5054902|2021-10-02:0.0000009904)100:0.0000354903,hCoV-19/Australia/WA817/2021|EPI_ISL_5054903|2021-10-02:0.0000009904)100:0.0001786555)11:0.0000009904)9:0.0000009904,(hCoV-19/South_Korea/KDCA8532/2021|EPI_ISL_3544888|2021-07-13:0.0002458937,(hCoV-19/South_Korea/KDCA10510/2021|EPI_ISL_3870067|2021-08-23:0.0001048315,hCoV-19/South_Korea/KDCA11194/2021|EPI_ISL_4204353|2021-09-01:0.0000700340)100:0.0001047588)100:0.0002811574)10:0.0000009904,(((((((hCoV-19/New_Zealand/21CV0212/2021|EPI_ISL_2964938|2021-07-12:0.0000699710,((((hCoV-19/New_Zealand/21CV0215/2021|EPI_ISL_3164102|2021-07-12:0.0000000000,hCoV-19/New_Zealand/21CV0208/2021|EPI_ISL_3164110|2021-07-12:0.0000000000):0.0000000000,hCoV-19/New_Zealand/21CV0214/2021|EPI_ISL_3164106|2021-07-12:0.0000000000):0.0000000000,hCoV-19/New_Zealand/21CV0209/2021|EPI_ISL_3164105|2021-07-12:0.0000000000):0.0000009904,hCoV-19/New_Zealand/21CV0234/2021|EPI_ISL_3164104|2021-03-15:0.0000009904)99:0.0000009904)99:0.0000009904,(hCoV-19/Brunei/25/2021|EPI_ISL_3681496|2021-08-17:0.0000349329,hCoV-19/Brunei/28/2021|EPI_ISL_3681504|2021-08-17:0.0000349135)100:0.0000347582)100:0.0002451797,hCoV-19/Malta/MDxMDH506/2021|EPI_ISL_2970376|2021-06-30:0.0002202483)100:0.0000348193,((hCoV-19/Papua_New_Guinea/PNG2876/2021|EPI_ISL_4948780|2021-07-14:0.0000000000,hCoV-19/Papua_New_Guinea/PNG2878/2021|EPI_ISL_4948916|2021-07-14:0.0000000000):0.0000009904,hCoV-19/Papua_New_Guinea/PNG2877/2021|EPI_ISL_4948781|2021-07-14:0.0000009904)100:0.0001412428)13:0.0000009904,((hCoV-19/Papua_New_Guinea/PNG3575/2021|EPI_ISL_4948709|2021-09-12:0.0000739216,hCoV-19/Papua_New_Guinea/PNG3571/2021|EPI_ISL_4948762|2021-09-10:0.0000009904)100:0.0000709343,hCoV-19/Taiwan/CGMH-CGU-80/2021|EPI_ISL_5160476|2021-07-03:0.0001751259)11:0.0000009904)8:0.0000009904,(((hCoV-19/Australia/WA751/2021|EPI_ISL_3150200|2021-07-27:0.0000347962,hCoV-19/Australia/WA752/2021|EPI_ISL_3150201|2021-07-27:0.0000009904)100:0.0001055286,(hCoV-19/Papua_New_Guinea/PNG3608/2021|EPI_ISL_4948749|2021-08-18:0.0001067962,((hCoV-19/Papua_New_Guinea/PNG3573/2021|EPI_ISL_4948965|2021-09-10:0.0000695592,hCoV-19/Australia/QLD2433/2021|EPI_ISL_5033349|2021-10-09:0.0001084891)100:0.0000009904,(hCoV-19/Papua_New_Guinea/PNG3660/2021|EPI_ISL_4948995|2021-08-28:0.0000009904,hCoV-19/Australia/QLD2429/2021|EPI_ISL_5033348|2021-10-07:0.0000348067)100:0.0000347699)100:0.0000700459)100:0.0000348771)100:0.0000347762,hCoV-19/Hong_Kong/CH21108795/2021|EPI_ISL_3925023|2021-08-25:0.0003160112)23:0.0000009904)21:0.0000009904,hCoV-19/Australia/NT382/2021|EPI_ISL_4761385|2021-09-20:0.0000699866)100:0.0000699840)9:0.0000009904,hCoV-19/Liberia/LIB-0251/2021|EPI_ISL_4232140|2021-05-20:0.0001048206)10:0.0000009904,((hCoV-19/Curacao/CW-RIVM-46585/2021|EPI_ISL_3257603|2021-07-15:0.0000349004,hCoV-19/Curacao/CW-RIVM-46594/2021|EPI_ISL_3257604|2021-07-13:0.0000349068)100:0.0001749304,hCoV-19/Benin/454125/2021|EPI_ISL_4566912|2021-07-01:0.0003269669)100:0.0001045266)9:0.0000009904)9:0.0000009904,(hCoV-19/Andorra/AND-233_2120014134_GC/2021|EPI_ISL_3384886|2021-07-08:0.0001749417,hCoV-19/Canada/AB-ABPHL-29768/2021|EPI_ISL_4054992|2021-08-23:0.0002462282)100:0.0000697692)8:0.0000020138,(hCoV-19/Kuwait/KCCC-95143-3427516/2021|EPI_ISL_2833916|2021-06-28:0.0002100996,((hCoV-19/Kuwait/Jaber2120267472/2021|EPI_ISL_3087588|2021-06-30:0.0001480748,hCoV-19/Australia/NT352/2021|EPI_ISL_4761380|2021-07-31:0.0001054853)100:0.0000009904,(((hCoV-19/Gambia/45424/2021|EPI_ISL_3132295|2021-06-25:0.0000388307,hCoV-19/Gambia/48459/2021|EPI_ISL_3132311|2021-07-07:0.0000695928)100:0.0000020138,hCoV-19/Gambia/49789/2021|EPI_ISL_3132317|2021-07-12:0.0000727223)100:0.0001056528,((hCoV-19/Gambia/46010/2021|EPI_ISL_3132296|2021-06-27:0.0001084627,(hCoV-19/Gambia/46728/2021|EPI_ISL_3150942|2021-06-30:0.0000009904,hCoV-19/Gambia/46581/2021|EPI_ISL_3150943|2021-06-29:0.0000384239)100:0.0000367599)99:0.0000009904,hCoV-19/Gambia/49125/2021|EPI_ISL_3132331|2021-07-10:0.0000009904)99:0.0000009904)100:0.0001418048)100:0.0000009904)84:0.0000347626)9:0.0000009904)8:0.0000023851,(((hCoV-19/Aruba/AW-RIVM-46280/2021|EPI_ISL_3138355|2021-07-13:0.0000701515,hCoV-19/USA/ND-NDDH-5025/2021|EPI_ISL_5347396|2021-10-08:0.0001850339)74:0.0000009904,(hCoV-19/Mexico/BCN_INER_IMSS_2216/2021|EPI_ISL_4299639|2021-08-23:0.0001403747,hCoV-19/USA/NV-NSPHL-452735/2021|EPI_ISL_5421201|2021-10-13:0.0002837713)18:0.0000009904)40:0.0000009904,(hCoV-19/USA/VI-Yale-8060/2021|EPI_ISL_3840988|2021-08-04:0.0001750976,((hCoV-19/USA/MS-UMMC-M1015F11-510550/2021|EPI_ISL_4003296|2021-08-24:0.0001422349,hCoV-19/USA/ID-CDC-ASC210139046/2021|EPI_ISL_4986407|2021-09-07:0.0000699763)40:0.0000009904,(hCoV-19/Saint_Barthelemy/IPP24125/2021|EPI_ISL_4171703|2021-08-17:0.0002097267,hCoV-19/Argentina/INEI108763/2021|EPI_ISL_5158578|2021-07-30:0.0001747653)100:0.0000347711)29:0.0000009904)72:0.0000347674)100:0.0001750477)9:0.0000009904,hCoV-19/Romania/B-17418/2021|EPI_ISL_3259535|2021-07-09:0.0002104667)9:0.0000009904,(hCoV-19/Malaysia/IMR_WC379625/2021|EPI_ISL_3356283|2021-06-28:0.0001049191,hCoV-19/Malaysia/IMR_WC444519/2021|EPI_ISL_3446697|2021-07-23:0.0002459337)100:0.0001047756)9:0.0000009904,(((hCoV-19/Sweden/20462488P/2021|EPI_ISL_2980538|2021-06-22:0.0001048162,hCoV-19/Sweden/20473823P/2021|EPI_ISL_2980766|2021-06-27:0.0000700112)100:0.0001049882,hCoV-19/Nepal/S-120/2021|EPI_ISL_3184543|2021-07-06:0.0002107050)30:0.0000337390,hCoV-19/Seychelles/SS2556/2021|EPI_ISL_4880660|2021-06-22:0.0001902738)11:0.0000009904)8:0.0000009904,((hCoV-19/Sri_Lanka/aicbu1154/2021|EPI_ISL_3720888|2021-08-20:0.0002166779,hCoV-19/Sri_Lanka/aicbu1736/2021|EPI_ISL_5032234|2021-10-04:0.0002101435)100:0.0002457779,((hCoV-19/Canada/NS-NML-157025/2021|EPI_ISL_4508412|2021-08-28:0.0000347587,(hCoV-19/Canada/AB-ABPHL-33170/2021|EPI_ISL_4561723|2021-09-08:0.0000347915,hCoV-19/Canada/NL-PHML-193760/2021|EPI_ISL_5014626|2021-09-06:0.0000700011)99:0.0000009904)99:0.0000009904,hCoV-19/Canada/MB-CPL-211831/2021|EPI_ISL_5434462|2021-09-08:0.0000359719)100:0.0002802938)41:0.0000020293)9:0.0000009904,(hCoV-19/South_Africa/NICD-N10994/2021|EPI_ISL_3073994|2021-06-28:0.0000700972,hCoV-19/Eswatini/N13450/2021|EPI_ISL_4301833|2021-07-08:0.0000009904)100:0.0001049127)9:0.0000009904,(hCoV-19/USA/IA-SHL-1772137/2021|EPI_ISL_3762537|2021-07-26:0.0000705830,hCoV-19/USA/AZ-CDC-LC0209209/2021|EPI_ISL_4162453|2021-08-13:0.0001129976)100:0.0003780071)10:0.0000009904,hCoV-19/Zimbabwe/CERI-KRISP-K021526/2021|EPI_ISL_3730385|2021-07-11:0.0000009904)9:0.0000009904,(hCoV-19/Australia/NSW4765/2021|EPI_ISL_2633506|2021-06-18:0.0001398124,(hCoV-19/Kenya/SS2158_29_0/2021|EPI_ISL_4196981|2021-08-29:0.0002973804,hCoV-19/Nepal/NPHL-S-244/2021|EPI_ISL_5064720|2021-09-21:0.0004660238)100:0.0000692357)64:0.0000347633)9:0.0000009904,((hCoV-19/Australia/VIC18878/2021|EPI_ISL_2839570|2021-06-23:0.0001131136,hCoV-19/Greece/30654/2021|EPI_ISL_4462214|2021-08-13:0.0001755269)100:0.0000020138,(((hCoV-19/Norway/14948/2021|EPI_ISL_2927810|2021-06-29:0.0000348660,hCoV-19/Norway/15316/2021|EPI_ISL_3133814|2021-07-06:0.0000009904)100:0.0000009904,hCoV-19/Norway/18024/2021|EPI_ISL_4415203|2021-08-24:0.0001407322)100:0.0001750519,hCoV-19/Turkey/HSGM-E16040/2021|EPI_ISL_5417846|2021-10-11:0.0002456368)93:0.0000009904)100:0.0001403378)11:0.0000009904,hCoV-19/Kenya/C101785/2021|EPI_ISL_3049683|2021-06-29:0.0001417981)50:0.0000009904,(hCoV-19/Burundi/UG852/2021|EPI_ISL_4949177|2021-07-28:0.0001047679,hCoV-19/Burundi/UG867/2021|EPI_ISL_4949192|2021-07-28:0.0000700039)99:0.0001044204)100:0.0001579668)90:0.0000698081,((((hCoV-19/Australia/WA718/2021|EPI_ISL_1972909|2021-05-03:0.0002122321,((hCoV-19/Rwanda/NRLNAT4116/2021|EPI_ISL_2828499|2021-06-24:0.0001047099,hCoV-19/Rwanda/CV2237/2021|EPI_ISL_4768053|2021-07-07:0.0001048012)89:0.0000698497,(((((hCoV-19/USA/FL-CDC-LC0089840/2021|EPI_ISL_3016961|2021-06-30:0.0000697803,hCoV-19/USA/MI-CDC-LC0190026/2021|EPI_ISL_3751917|2021-07-26:0.0000347612)17:0.0000009904,(hCoV-19/USA/DE-B1109715/2021|EPI_ISL_3692762|2021-07-25:0.0000349866,hCoV-19/USA/OH-USAFSAM-S4991/2021|EPI_ISL_4079160|2021-07-27:0.0000348581)100:0.0000347325)11:0.0000009904,((hCoV-19/USA/PA-CDC-LC0161757/2021|EPI_ISL_3675135|2021-08-02:0.0000349584,hCoV-19/Australia/NT377/2021|EPI_ISL_4761382|2021-08-15:0.0001446456)100:0.0000348312,hCoV-19/USA/DC-CDC-LC0178005/2021|EPI_ISL_3746208|2021-08-06:0.0000699108)35:0.0000009904)11:0.0000009904,hCoV-19/USA/VA-CDC-QDX28236620/2021|EPI_ISL_4249596|2021-08-28:0.0001042962)30:0.0000009904,hCoV-19/USA/WA-CDC-LC0185510/2021|EPI_ISL_3750975|2021-07-29:0.0002099257)100:0.0000348497)89:0.0000347355)11:0.0000009904,(hCoV-19/Australia/NSW-R0245/2021|EPI_ISL_2107446|2021-05-03:0.0000348479,hCoV-19/Vietnam/VN5722/2021|EPI_ISL_2455494|2021-04-22:0.0001042724)33:0.0000009904)17:0.0000009904,hCoV-19/USA/DC-CDC-LC0146354/2021|EPI_ISL_3515742|2021-07-29:0.0002448363)67:0.0000337390,hCoV-19/Turkey/HSGM-B18666/2021|EPI_ISL_2987883|2021-06-25:0.0002461428)100:0.0003507767)44:0.0000020293)33:0.0000697249,hCoV-19/Turkey/HSGM-FS2583/2021|EPI_ISL_3405386|2021-08-06:0.0000697510);
```
